# Modeling the spread of COVID-19 under active management

**DOI:** 10.1101/2020.11.20.20235903

**Authors:** Ivan Cherednik

## Abstract

The challenges with modeling the spread of Covid-19 are its power-type growth during the middle stages with the exponents depending on time, and the saturation (currently) due to the protective measures. The two-phase solution we propose for the total number of detected cases of Covid-19 describes the actual curves in many countries almost with the accuracy of physics laws. Bessel functions play the key role in our approach. The differential equations we obtain are of universal type; they can describe general momentum and transient responses in behavioral psychology, invasion ecology, etc. Due to a very small number of parameters, namely, the initial transmission rate and the intensity of the hard and soft measures, we obtain a convincing explanation of the surprising uniformity of the curves of the spread in many different areas. This theory can serve as a tool for forecasting the epidemic spread and evaluating the efficiency of the protective measures, which is very much needed for epidemics. As its practical application, the computer programs aimed at providing projections for late stages of Covid-19 proved to be remarkably stable in many countries, including Western Europe, the USA and some in Asia. We provide a projection for the saturation of the 3rd wave in the USA: the corresponding number of total, detected or not, cases can presumably reach then the herd immunity levels (G-strains). This can be used to analyze the efficiency of the vaccinations.

## Supplementary material for "Modeling the spread of COVID-19 under active management": Software for late stages of Covid-19 in any countries and regions.: fordat.ahk

```
;FileSelectFolder, OutputVar, C:\home\splits, 3
;;SetWorkingDir, "C:\home\METTSY\FOREU" 
URLDownloadToFile, https://raw.githubusercontent.com/nytimes/covid-19-data/master/us-states.csv , testdata.txt
Sleep, 800
;Run, testdata.txt
return
```
