## Supplementary material for "Modeling the spread of COVID-19 under active management": Software for late stages of Covid-19 in any countries and regions.: foreurun.ahk

```
SetTitleMatchMode, 2
SetTitleMatchMode, Slow
DetectHiddenText, On   ;this is default anyway
DetectHiddenWindows, On
FileRead, mathpath, mathpath.txt
;;MsgBox, %mathpath%
IfWinExist, world
WinClose, world
IfWinExist, world
WinClose, world
Sleep, 1000
ToolTip,  FORWOR IS RUNNING ... , 900, 500, 
RunWait, %mathpath% -script forwor.txt ,, hide
ToolTip, 
Sleep, 1000
Run, open world-full.pdf
Goto, Esc
return
exit
Esc::ExitApp  ;; Exit script with Escape key
```
