## Supplementary material for "Modeling the spread of COVID-19 under active management": Software for late stages of Covid-19 in any countries and regions.: world-7-8.txt (part 2 of 8)

```
  18563.307, 1.5, 424.688, 5.81, 30.1, 44.4, "", 7.454, 75.05}, 
 {"BGR", "Europe", "Bulgaria", "2020-04-25", 1188., 91., 54., 2., 170.974, 
  13.096, 7.772, 0.288, "", "", "", "", 1339., 0.193, "tests performed", 
  73.15, 6.948445*^6, 65.18, 44.7, 20.801, 13.272, 18563.307, 1.5, 424.688, 
  5.81, 30.1, 44.4, "", 7.454, 75.05}, {"BGR", "Europe", "Bulgaria", 
  "2020-04-26", 1247., 59., 55., 1., 179.465, 8.491, 7.915, 0.144, "", "", 
  "", "", 1570., 0.226, "tests performed", 73.15, 6.948445*^6, 65.18, 44.7, 
  20.801, 13.272, 18563.307, 1.5, 424.688, 5.81, 30.1, 44.4, "", 7.454, 
  75.05}, {"BGR", "Europe", "Bulgaria", "2020-04-27", 1300., 53., 56., 1., 
  187.092, 7.628, 8.059, 0.144, "", "", "", "", 1913., 0.275, 
  "tests performed", 73.15, 6.948445*^6, 65.18, 44.7, 20.801, 13.272, 
  18563.307, 1.5, 424.688, 5.81, 30.1, 44.4, "", 7.454, 75.05}, 
 {"BGR", "Europe", "Bulgaria", "2020-04-28", 1363., 63., 58., 2., 196.159, 
  9.067, 8.347, 0.288, "", "", "", "", 2257., 0.325, "tests performed", 
  73.15, 6.948445*^6, 65.18, 44.7, 20.801, 13.272, 18563.307, 1.5, 424.688, 
  5.81, 30.1, 44.4, "", 7.454, 75.05}, {"BGR", "Europe", "Bulgaria", 
  "2020-04-29", 1399., 36., 58., 0., 201.34, 5.181, 8.347, 0., 45208., "", 
  6.506, "", 2601., 0.374, "tests performed", 73.15, 6.948445*^6, 65.18, 
  44.7, 20.801, 13.272, 18563.307, 1.5, 424.688, 5.81, 30.1, 44.4, "", 7.454, 
  75.05}, {"BGR", "Europe", "Bulgaria", "2020-04-30", 1447., 48., 64., 6., 
  208.248, 6.908, 9.211, 0.864, "", "", "", "", 2323., 0.334, 
  "tests performed", 73.15, 6.948445*^6, 65.18, 44.7, 20.801, 13.272, 
  18563.307, 1.5, 424.688, 5.81, 30.1, 44.4, "", 7.454, 75.05}, 
 {"BGR", "Europe", "Bulgaria", "2020-05-01", 1506., 59., 66., 2., 216.739, 
  8.491, 9.499, 0.288, 46510., "", 6.694, "", 2044., 0.294, 
  "tests performed", 73.15, 6.948445*^6, 65.18, 44.7, 20.801, 13.272, 
  18563.307, 1.5, 424.688, 5.81, 30.1, 44.4, "", 7.454, 75.05}, 
 {"BGR", "Europe", "Bulgaria", "2020-05-02", 1588., 82., 69., 3., 228.54, 
  11.801, 9.93, 0.432, 47636., 1126., 6.856, 0.162, 1833., 0.264, 
  "tests performed", 73.15, 6.948445*^6, 65.18, 44.7, 20.801, 13.272, 
  18563.307, 1.5, 424.688, 5.81, 30.1, 44.4, "", 7.454, 75.05}, 
 {"BGR", "Europe", "Bulgaria", "2020-05-03", 1594., 6., 72., 3., 229.404, 
  0.864, 10.362, 0.432, 48618., 982., 6.997, 0.141, 1602., 0.231, 
  "tests performed", 73.15, 6.948445*^6, 65.18, 44.7, 20.801, 13.272, 
  18563.307, 1.5, 424.688, 5.81, 30.1, 44.4, "", 7.454, 75.05}, 
 {"BGR", "Europe", "Bulgaria", "2020-05-04", 1618., 24., 73., 1., 232.858, 
  3.454, 10.506, 0.144, 49145., 527., 7.073, 0.076, 1306., 0.188, 
  "tests performed", 73.15, 6.948445*^6, 65.18, 44.7, 20.801, 13.272, 
  18563.307, 1.5, 424.688, 5.81, 30.1, 44.4, "", 7.454, 75.05}, 
 {"BGR", "Europe", "Bulgaria", "2020-05-05", 1652., 34., 78., 5., 237.751, 
  4.893, 11.226, 0.72, 50303., 1158., 7.239, 0.167, 1099., 0.158, 
  "tests performed", 73.15, 6.948445*^6, 65.18, 44.7, 20.801, 13.272, 
  18563.307, 1.5, 424.688, 5.81, 30.1, 44.4, "", 7.454, 75.05}, 
 {"BGR", "Europe", "Bulgaria", "2020-05-06", 1689., 37., 78., 0., 243.076, 
  5.325, 11.226, 0., 51768., 1465., 7.45, 0.211, 937., 0.135, 
  "tests performed", 62.04, 6.948445*^6, 65.18, 44.7, 20.801, 13.272, 
  18563.307, 1.5, 424.688, 5.81, 30.1, 44.4, "", 7.454, 75.05}, 
 {"BGR", "Europe", "Bulgaria", "2020-05-07", 1778., 89., 84., 6., 255.885, 
  12.809, 12.089, 0.864, 52931., 1163., 7.618, 0.167, 1010., 0.145, 
  "tests performed", 62.04, 6.948445*^6, 65.18, 44.7, 20.801, 13.272, 
  18563.307, 1.5, 424.688, 5.81, 30.1, 44.4, "", 7.454, 75.05}, 
 {"BGR", "Europe", "Bulgaria", "2020-05-08", 1829., 51., 84., 0., 263.224, 
  7.34, 12.089, 0., 54328., 1397., 7.819, 0.201, 1117., 0.161, 
  "tests performed", 60.19, 6.948445*^6, 65.18, 44.7, 20.801, 13.272, 
  18563.307, 1.5, 424.688, 5.81, 30.1, 44.4, "", 7.454, 75.05}, 
 {"BGR", "Europe", "Bulgaria", "2020-05-09", 1911., 82., 88., 4., 275.026, 
  11.801, 12.665, 0.576, 56105., 1777., 8.074, 0.256, 1210., 0.174, 
  "tests performed", 60.19, 6.948445*^6, 65.18, 44.7, 20.801, 13.272, 
  18563.307, 1.5, 424.688, 5.81, 30.1, 44.4, "", 7.454, 75.05}, 
 {"BGR", "Europe", "Bulgaria", "2020-05-10", 1955., 44., 90., 2., 281.358, 
  6.332, 12.953, 0.288, 57231., 1126., 8.237, 0.162, 1230., 0.177, 
  "tests performed", 60.19, 6.948445*^6, 65.18, 44.7, 20.801, 13.272, 
  18563.307, 1.5, 424.688, 5.81, 30.1, 44.4, "", 7.454, 75.05}, 
 {"BGR", "Europe", "Bulgaria", "2020-05-11", 1965., 10., 91., 1., 282.797, 
  1.439, 13.096, 0.144, 57634., 403., 8.295, 0.058, 1213., 0.175, 
  "tests performed", 60.19, 6.948445*^6, 65.18, 44.7, 20.801, 13.272, 
  18563.307, 1.5, 424.688, 5.81, 30.1, 44.4, "", 7.454, 75.05}, 
 {"BGR", "Europe", "Bulgaria", "2020-05-12", 1990., 25., 93., 2., 286.395, 
  3.598, 13.384, 0.288, 58713., 1079., 8.45, 0.155, 1201., 0.173, 
  "tests performed", 60.19, 6.948445*^6, 65.18, 44.7, 20.801, 13.272, 
  18563.307, 1.5, 424.688, 5.81, 30.1, 44.4, "", 7.454, 75.05}, 
 {"BGR", "Europe", "Bulgaria", "2020-05-13", 2023., 33., 95., 2., 291.144, 
  4.749, 13.672, 0.288, 60100., 1387., 8.649, 0.2, 1190., 0.171, 
  "tests performed", 60.19, 6.948445*^6, 65.18, 44.7, 20.801, 13.272, 
  18563.307, 1.5, 424.688, 5.81, 30.1, 44.4, "", 7.454, 75.05}, 
 {"BGR", "Europe", "Bulgaria", "2020-05-14", 2069., 46., 96., 1., 297.764, 
  6.62, 13.816, 0.144, 61711., 1611., 8.881, 0.232, 1254., 0.18, 
  "tests performed", 62.96, 6.948445*^6, 65.18, 44.7, 20.801, 13.272, 
  18563.307, 1.5, 424.688, 5.81, 30.1, 44.4, "", 7.454, 75.05}, 
 {"BGR", "Europe", "Bulgaria", "2020-05-15", 2100., 31., 99., 3., 302.226, 
  4.461, 14.248, 0.432, 63319., 1608., 9.113, 0.231, 1284., 0.185, 
  "tests performed", 62.96, 6.948445*^6, 65.18, 44.7, 20.801, 13.272, 
  18563.307, 1.5, 424.688, 5.81, 30.1, 44.4, "", 7.454, 75.05}, 
 {"BGR", "Europe", "Bulgaria", "2020-05-16", 2138., 38., 102., 3., 307.695, 
  5.469, 14.68, 0.432, 64480., 1161., 9.28, 0.167, 1196., 0.172, 
  "tests performed", 62.96, 6.948445*^6, 65.18, 44.7, 20.801, 13.272, 
  18563.307, 1.5, 424.688, 5.81, 30.1, 44.4, "", 7.454, 75.05}, 
 {"BGR", "Europe", "Bulgaria", "2020-05-17", 2211., 73., 108., 6., 318.201, 
  10.506, 15.543, 0.864, 65574., 1094., 9.437, 0.157, 1192., 0.172, 
  "tests performed", 62.96, 6.948445*^6, 65.18, 44.7, 20.801, 13.272, 
  18563.307, 1.5, 424.688, 5.81, 30.1, 44.4, "", 7.454, 75.05}, 
 {"BGR", "Europe", "Bulgaria", "2020-05-18", 2235., 24., 110., 2., 321.655, 
  3.454, 15.831, 0.288, 65936., 362., 9.489, 0.052, 1186., 0.171, 
  "tests performed", 62.96, 6.948445*^6, 65.18, 44.7, 20.801, 13.272, 
  18563.307, 1.5, 424.688, 5.81, 30.1, 44.4, "", 7.454, 75.05}, 
 {"BGR", "Europe", "Bulgaria", "2020-05-19", 2259., 24., 112., 2., 325.109, 
  3.454, 16.119, 0.288, 66810., 874., 9.615, 0.126, 1157., 0.167, 
  "tests performed", 62.96, 6.948445*^6, 65.18, 44.7, 20.801, 13.272, 
  18563.307, 1.5, 424.688, 5.81, 30.1, 44.4, "", 7.454, 75.05}, 
 {"BGR", "Europe", "Bulgaria", "2020-05-20", 2292., 33., 116., 4., 329.858, 
  4.749, 16.694, 0.576, 68243., 1433., 9.821, 0.206, 1163., 0.167, 
  "tests performed", 62.96, 6.948445*^6, 65.18, 44.7, 20.801, 13.272, 
  18563.307, 1.5, 424.688, 5.81, 30.1, 44.4, "", 7.454, 75.05}, 
 {"BGR", "Europe", "Bulgaria", "2020-05-21", 2331., 39., 120., 4., 335.471, 
  5.613, 17.27, 0.576, "", "", "", "", 1173., 0.169, "tests performed", 
  59.26, 6.948445*^6, 65.18, 44.7, 20.801, 13.272, 18563.307, 1.5, 424.688, 
  5.81, 30.1, 44.4, "", 7.454, 75.05}, {"BGR", "Europe", "Bulgaria", 
  "2020-05-22", 2372., 41., 125., 5., 341.371, 5.901, 17.99, 0.72, 71605., 
  "", 10.305, "", 1184., 0.17, "tests performed", 56.48, 6.948445*^6, 65.18, 
  44.7, 20.801, 13.272, 18563.307, 1.5, 424.688, 5.81, 30.1, 44.4, "", 7.454, 
  75.05}, {"BGR", "Europe", "Bulgaria", "2020-05-23", 2408., 36., 126., 1., 
  346.552, 5.181, 18.134, 0.144, 73210., 1605., 10.536, 0.231, 1247., 0.179, 
  "tests performed", 56.48, 6.948445*^6, 65.18, 44.7, 20.801, 13.272, 
  18563.307, 1.5, 424.688, 5.81, 30.1, 44.4, "", 7.454, 75.05}, 
 {"BGR", "Europe", "Bulgaria", "2020-05-24", 2408., 0., 126., 0., 346.552, 
  0., 18.134, 0., 74096., 886., 10.664, 0.128, 1217., 0.175, 
  "tests performed", 56.48, 6.948445*^6, 65.18, 44.7, 20.801, 13.272, 
  18563.307, 1.5, 424.688, 5.81, 30.1, 44.4, "", 7.454, 75.05}, 
 {"BGR", "Europe", "Bulgaria", "2020-05-25", 2433., 25., 130., 4., 350.15, 
  3.598, 18.709, 0.576, 74539., 443., 10.727, 0.064, 1229., 0.177, 
  "tests performed", 56.48, 6.948445*^6, 65.18, 44.7, 20.801, 13.272, 
  18563.307, 1.5, 424.688, 5.81, 30.1, 44.4, "", 7.454, 75.05}, 
 {"BGR", "Europe", "Bulgaria", "2020-05-26", 2433., 0., 130., 0., 350.15, 0., 
  18.709, 0., 74834., 295., 10.77, 0.042, 1146., 0.165, "tests performed", 
  56.48, 6.948445*^6, 65.18, 44.7, 20.801, 13.272, 18563.307, 1.5, 424.688, 
  5.81, 30.1, 44.4, "", 7.454, 75.05}, {"BGR", "Europe", "Bulgaria", 
  "2020-05-27", 2460., 27., 133., 3., 354.036, 3.886, 19.141, 0.432, 76391., 
  1557., 10.994, 0.224, 1164., 0.168, "tests performed", 56.48, 6.948445*^6, 
  65.18, 44.7, 20.801, 13.272, 18563.307, 1.5, 424.688, 5.81, 30.1, 44.4, "", 
  7.454, 75.05}, {"BGR", "Europe", "Bulgaria", "2020-05-28", 2460., 0., 133., 
  0., 354.036, 0., 19.141, 0., 77664., 1273., 11.177, 0.183, 1106., 0.159, 
  "tests performed", 56.48, 6.948445*^6, 65.18, 44.7, 20.801, 13.272, 
  18563.307, 1.5, 424.688, 5.81, 30.1, 44.4, "", 7.454, 75.05}, 
 {"BGR", "Europe", "Bulgaria", "2020-05-29", 2485., 25., 136., 3., 357.634, 
  3.598, 19.573, 0.432, 79389., 1725., 11.425, 0.248, 1112., 0.16, 
  "tests performed", 56.48, 6.948445*^6, 65.18, 44.7, 20.801, 13.272, 
  18563.307, 1.5, 424.688, 5.81, 30.1, 44.4, "", 7.454, 75.05}, 
 {"BGR", "Europe", "Bulgaria", "2020-05-30", 2499., 14., 139., 3., 359.649, 
  2.015, 20.004, 0.432, 80742., 1353., 11.62, 0.195, 1076., 0.155, 
  "tests performed", 50.93, 6.948445*^6, 65.18, 44.7, 20.801, 13.272, 
  18563.307, 1.5, 424.688, 5.81, 30.1, 44.4, "", 7.454, 75.05}, 
 {"BGR", "Europe", "Bulgaria", "2020-05-31", 2513., 14., 140., 1., 361.664, 
  2.015, 20.148, 0.144, 81348., 606., 11.707, 0.087, 1036., 0.149, 
  "tests performed", 44.44, 6.948445*^6, 65.18, 44.7, 20.801, 13.272, 
  18563.307, 1.5, 424.688, 5.81, 30.1, 44.4, "", 7.454, 75.05}, 
 {"BGR", "Europe", "Bulgaria", "2020-06-01", 2513., 0., 140., 0., 361.664, 
  0., 20.148, 0., 81694., 346., 11.757, 0.05, 1022., 0.147, 
  "tests performed", 44.44, 6.948445*^6, 65.18, 44.7, 20.801, 13.272, 
  18563.307, 1.5, 424.688, 5.81, 30.1, 44.4, "", 7.454, 75.05}, 
 {"BGR", "Europe", "Bulgaria", "2020-06-02", 2513., 0., 144., 4., 361.664, 
  0., 20.724, 0.576, 82914., 1220., 11.933, 0.176, 1154., 0.166, 
  "tests performed", 44.44, 6.948445*^6, 65.18, 44.7, 20.801, 13.272, 
  18563.307, 1.5, 424.688, 5.81, 30.1, 44.4, "", 7.454, 75.05}, 
 {"BGR", "Europe", "Bulgaria", "2020-06-03", 2538., 25., 144., 0., 365.262, 
  3.598, 20.724, 0., 84261., 1347., 12.127, 0.194, 1124., 0.162, 
  "tests performed", 44.44, 6.948445*^6, 65.18, 44.7, 20.801, 13.272, 
  18563.307, 1.5, 424.688, 5.81, 30.1, 44.4, "", 7.454, 75.05}, 
 {"BGR", "Europe", "Bulgaria", "2020-06-04", 2585., 47., 147., 3., 372.026, 
  6.764, 21.156, 0.432, 85830., 1569., 12.352, 0.226, 1167., 0.168, 
  "tests performed", 44.44, 6.948445*^6, 65.18, 44.7, 20.801, 13.272, 
  18563.307, 1.5, 424.688, 5.81, 30.1, 44.4, "", 7.454, 75.05}, 
 {"BGR", "Europe", "Bulgaria", "2020-06-05", 2585., 0., 147., 0., 372.026, 
  0., 21.156, 0., 87890., 2060., 12.649, 0.296, 1214., 0.175, 
  "tests performed", 44.44, 6.948445*^6, 65.18, 44.7, 20.801, 13.272, 
  18563.307, 1.5, 424.688, 5.81, 30.1, 44.4, "", 7.454, 75.05}, 
 {"BGR", "Europe", "Bulgaria", "2020-06-06", 2668., 83., 160., 13., 383.971, 
  11.945, 23.027, 1.871, 89086., 1196., 12.821, 0.172, 1192., 0.172, 
  "tests performed", 44.44, 6.948445*^6, 65.18, 44.7, 20.801, 13.272, 
  18563.307, 1.5, 424.688, 5.81, 30.1, 44.4, "", 7.454, 75.05}, 
 {"BGR", "Europe", "Bulgaria", "2020-06-07", 2711., 43., 160., 0., 390.159, 
  6.188, 23.027, 0., 89902., 816., 12.938, 0.117, 1222., 0.176, 
  "tests performed", 44.44, 6.948445*^6, 65.18, 44.7, 20.801, 13.272, 
  18563.307, 1.5, 424.688, 5.81, 30.1, 44.4, "", 7.454, 75.05}, 
 {"BGR", "Europe", "Bulgaria", "2020-06-08", 2727., 16., 160., 0., 392.462, 
  2.303, 23.027, 0., 90329., 427., 13., 0.061, 1234., 0.178, 
  "tests performed", 44.44, 6.948445*^6, 65.18, 44.7, 20.801, 13.272, 
  18563.307, 1.5, 424.688, 5.81, 30.1, 44.4, "", 7.454, 75.05}, 
 {"BGR", "Europe", "Bulgaria", "2020-06-09", 2810., 83., 164., 4., 404.407, 
  11.945, 23.602, 0.576, 91735., 1406., 13.202, 0.202, 1260., 0.181, 
  "tests performed", 44.44, 6.948445*^6, 65.18, 44.7, 20.801, 13.272, 
  18563.307, 1.5, 424.688, 5.81, 30.1, 44.4, "", 7.454, 75.05}, 
 {"BGR", "Europe", "Bulgaria", "2020-06-10", 2889., 79., 167., 3., 415.776, 
  11.369, 24.034, 0.432, 93512., 1777., 13.458, 0.256, 1322., 0.19, 
  "tests performed", 38.89, 6.948445*^6, 65.18, 44.7, 20.801, 13.272, 
  18563.307, 1.5, 424.688, 5.81, 30.1, 44.4, "", 7.454, 75.05}, 
 {"BGR", "Europe", "Bulgaria", "2020-06-11", 2889., 0., 167., 0., 415.776, 
  0., 24.034, 0., 95820., 2308., 13.79, 0.332, 1427., 0.205, 
  "tests performed", 38.89, 6.948445*^6, 65.18, 44.7, 20.801, 13.272, 
  18563.307, 1.5, 424.688, 5.81, 30.1, 44.4, "", 7.454, 75.05}, 
 {"BGR", "Europe", "Bulgaria", "2020-06-12", 3086., 197., 168., 1., 444.128, 
  28.352, 24.178, 0.144, 98460., 2640., 14.17, 0.38, 1510., 0.217, 
  "tests performed", 38.89, 6.948445*^6, 65.18, 44.7, 20.801, 13.272, 
  18563.307, 1.5, 424.688, 5.81, 30.1, 44.4, "", 7.454, 75.05}, 
 {"BGR", "Europe", "Bulgaria", "2020-06-13", 3191., 105., 172., 4., 459.239, 
  15.111, 24.754, 0.576, 101102., 2642., 14.55, 0.38, 1717., 0.247, 
  "tests performed", 38.89, 6.948445*^6, 65.18, 44.7, 20.801, 13.272, 
  18563.307, 1.5, 424.688, 5.81, 30.1, 44.4, "", 7.454, 75.05}, 
 {"BGR", "Europe", "Bulgaria", "2020-06-14", 3266., 75., 172., 0., 470.033, 
  10.794, 24.754, 0., 103077., 1975., 14.835, 0.284, 1882., 0.271, 
  "tests performed", 38.89, 6.948445*^6, 65.18, 44.7, 20.801, 13.272, 
  18563.307, 1.5, 424.688, 5.81, 30.1, 44.4, "", 7.454, 75.05}, 
 {"BGR", "Europe", "Bulgaria", "2020-06-15", 3290., 24., 174., 2., 473.487, 
  3.454, 25.042, 0.288, 104486., 1409., 15.037, 0.203, 2022., 0.291, 
  "tests performed", 38.89, 6.948445*^6, 65.18, 44.7, 20.801, 13.272, 
  18563.307, 1.5, 424.688, 5.81, 30.1, 44.4, "", 7.454, 75.05}, 
 {"BGR", "Europe", "Bulgaria", "2020-06-16", 3341., 51., 176., 2., 480.827, 
  7.34, 25.329, 0.288, 108325., 3839., 15.59, 0.552, 2370., 0.341, 
  "tests performed", 38.89, 6.948445*^6, 65.18, 44.7, 20.801, 13.272, 
  18563.307, 1.5, 424.688, 5.81, 30.1, 44.4, "", 7.454, 75.05}, 
 {"BGR", "Europe", "Bulgaria", "2020-06-17", 3453., 112., 181., 5., 496.946, 
  16.119, 26.049, 0.72, "", "", "", "", 2413., 0.347, "tests performed", 
  38.89, 6.948445*^6, 65.18, 44.7, 20.801, 13.272, 18563.307, 1.5, 424.688, 
  5.81, 30.1, 44.4, "", 7.454, 75.05}, {"BGR", "Europe", "Bulgaria", 
  "2020-06-18", 3542., 89., 184., 3., 509.754, 12.809, 26.481, 0.432, 
  112483., "", 16.188, "", 2380., 0.343, "tests performed", 38.89, 
  6.948445*^6, 65.18, 44.7, 20.801, 13.272, 18563.307, 1.5, 424.688, 5.81, 
  30.1, 44.4, "", 7.454, 75.05}, {"BGR", "Europe", "Bulgaria", "2020-06-19", 
  3674., 132., 190., 6., 528.751, 18.997, 27.344, 0.864, "", "", "", "", 
  2270., 0.327, "tests performed", 38.89, 6.948445*^6, 65.18, 44.7, 20.801, 
  13.272, 18563.307, 1.5, 424.688, 5.81, 30.1, 44.4, "", 7.454, 75.05}, 
 {"BGR", "Europe", "Bulgaria", "2020-06-20", 3755., 81., 193., 3., 540.409, 
  11.657, 27.776, 0.432, 116214., "", 16.725, "", 2159., 0.311, 
  "tests performed", 38.89, 6.948445*^6, 65.18, 44.7, 20.801, 13.272, 
  18563.307, 1.5, 424.688, 5.81, 30.1, 44.4, "", 7.454, 75.05}, 
 {"BGR", "Europe", "Bulgaria", "2020-06-21", 3872., 117., 199., 6., 557.247, 
  16.838, 28.64, 0.864, "", "", "", "", 1917., 0.276, "tests performed", 
  38.89, 6.948445*^6, 65.18, 44.7, 20.801, 13.272, 18563.307, 1.5, 424.688, 
  5.81, 30.1, 44.4, "", 7.454, 75.05}, {"BGR", "Europe", "Bulgaria", 
  "2020-06-22", 3905., 33., 199., 0., 561.996, 4.749, 28.64, 0., 116780., "", 
  16.807, "", 1756., 0.253, "tests performed", 38.89, 6.948445*^6, 65.18, 
  44.7, 20.801, 13.272, 18563.307, 1.5, 424.688, 5.81, 30.1, 44.4, "", 7.454, 
  75.05}, {"BGR", "Europe", "Bulgaria", "2020-06-23", 3984., 79., 207., 8., 
  573.366, 11.369, 29.791, 1.151, 119556., 2776., 17.206, 0.4, 1604., 0.231, 
  "tests performed", 38.89, 6.948445*^6, 65.18, 44.7, 20.801, 13.272, 
  18563.307, 1.5, 424.688, 5.81, 30.1, 44.4, "", 7.454, 75.05}, 
 {"BGR", "Europe", "Bulgaria", "2020-06-24", 4114., 130., 208., 1., 592.075, 
  18.709, 29.935, 0.144, 122502., 2946., 17.63, 0.424, 1728., 0.249, 
  "tests performed", 38.89, 6.948445*^6, 65.18, 44.7, 20.801, 13.272, 
  18563.307, 1.5, 424.688, 5.81, 30.1, 44.4, "", 7.454, 75.05}, 
 {"BGR", "Europe", "Bulgaria", "2020-06-25", 4242., 128., 209., 1., 610.496, 
  18.421, 30.079, 0.144, 125518., 3016., 18.064, 0.434, 1862., 0.268, 
  "tests performed", 38.89, 6.948445*^6, 65.18, 44.7, 20.801, 13.272, 
  18563.307, 1.5, 424.688, 5.81, 30.1, 44.4, "", 7.454, 75.05}, 
 {"BGR", "Europe", "Bulgaria", "2020-06-26", 4408., 166., 211., 2., 634.387, 
  23.89, 30.367, 0.288, 128293., 2775., 18.464, 0.399, 1992., 0.287, 
  "tests performed", 38.89, 6.948445*^6, 65.18, 44.7, 20.801, 13.272, 
  18563.307, 1.5, 424.688, 5.81, 30.1, 44.4, "", 7.454, 75.05}, 
 {"BGR", "Europe", "Bulgaria", "2020-06-27", 4513., 105., 215., 4., 649.498, 
  15.111, 30.942, 0.576, 131043., 2750., 18.859, 0.396, 2118., 0.305, 
  "tests performed", 38.89, 6.948445*^6, 65.18, 44.7, 20.801, 13.272, 
  18563.307, 1.5, 424.688, 5.81, 30.1, 44.4, "", 7.454, 75.05}, 
 {"BGR", "Europe", "Bulgaria", "2020-06-28", 4625., 112., 216., 1., 665.617, 
  16.119, 31.086, 0.144, 132571., 1528., 19.079, 0.22, 2296., 0.33, 
  "tests performed", 38.89, 6.948445*^6, 65.18, 44.7, 20.801, 13.272, 
  18563.307, 1.5, 424.688, 5.81, 30.1, 44.4, "", 7.454, 75.05}, 
 {"BGR", "Europe", "Bulgaria", "2020-06-29", 4691., 66., 219., 3., 675.115, 
  9.499, 31.518, 0.432, 133605., 1034., 19.228, 0.149, 2404., 0.346, 
  "tests performed", 38.89, 6.948445*^6, 65.18, 44.7, 20.801, 13.272, 
  18563.307, 1.5, 424.688, 5.81, 30.1, 44.4, "", 7.454, 75.05}, 
 {"BGR", "Europe", "Bulgaria", "2020-06-30", 4831., 140., 223., 4., 695.263, 
  20.148, 32.094, 0.576, 138130., 4525., 19.879, 0.651, 2653., 0.382, 
  "tests performed", 38.89, 6.948445*^6, 65.18, 44.7, 20.801, 13.272, 
  18563.307, 1.5, 424.688, 5.81, 30.1, 44.4, "", 7.454, 75.05}, 
 {"BGR", "Europe", "Bulgaria", "2020-07-01", 4989., 158., 230., 7., 718.002, 
  22.739, 33.101, 1.007, 141473., 3343., 20.36, 0.481, 2710., 0.39, 
  "tests performed", "", 6.948445*^6, 65.18, 44.7, 20.801, 13.272, 18563.307, 
  1.5, 424.688, 5.81, 30.1, 44.4, "", 7.454, 75.05}, 
 {"BGR", "Europe", "Bulgaria", "2020-07-02", 5154., 165., 232., 2., 741.749, 
  23.746, 33.389, 0.288, 144369., 2896., 20.777, 0.417, 2693., 0.388, 
  "tests performed", "", 6.948445*^6, 65.18, 44.7, 20.801, 13.272, 18563.307, 
  1.5, 424.688, 5.81, 30.1, 44.4, "", 7.454, 75.05}, 
 {"BGR", "Europe", "Bulgaria", "2020-07-03", 5315., 161., 232., 0., 764.919, 
  23.171, 33.389, 0., 147524., 3155., 21.231, 0.454, 2747., 0.395, 
  "tests performed", "", 6.948445*^6, 65.18, 44.7, 20.801, 13.272, 18563.307, 
  1.5, 424.688, 5.81, 30.1, 44.4, "", 7.454, 75.05}, 
 {"BGR", "Europe", "Bulgaria", "2020-07-04", 5497., 182., 239., 7., 791.112, 
  26.193, 34.396, 1.007, 150062., 2538., 21.596, 0.365, 2717., 0.391, 
  "tests performed", "", 6.948445*^6, 65.18, 44.7, 20.801, 13.272, 18563.307, 
  1.5, 424.688, 5.81, 30.1, 44.4, "", 7.454, 75.05}, 
 {"BGR", "Europe", "Bulgaria", "2020-07-05", 5677., 180., 241., 2., 817.017, 
  25.905, 34.684, 0.288, 153576., 3514., 22.102, 0.506, 3001., 0.432, 
  "tests performed", "", 6.948445*^6, 65.18, 44.7, 20.801, 13.272, 18563.307, 
  1.5, 424.688, 5.81, 30.1, 44.4, "", 7.454, 75.05}, 
 {"BGR", "Europe", "Bulgaria", "2020-07-06", 5740., 63., 246., 5., 826.084, 
  9.067, 35.404, 0.72, 156351., 2775., 22.502, 0.399, 3249., 0.468, 
  "tests performed", "", 6.948445*^6, 65.18, 44.7, 20.801, 13.272, 18563.307, 
  1.5, 424.688, 5.81, 30.1, 44.4, "", 7.454, 75.05}, 
 {"BGR", "Europe", "Bulgaria", "2020-07-07", 5914., 174., 250., 4., 851.126, 
  25.042, 35.979, 0.576, "", "", "", "", "", "", "", "", 6.948445*^6, 65.18, 
  44.7, 20.801, 13.272, 18563.307, 1.5, 424.688, 5.81, 30.1, 44.4, "", 7.454, 
  75.05}, {"BGR", "Europe", "Bulgaria", "2020-07-08", 6102., 188., 254., 4., 
  878.182, 27.056, 36.555, 0.576, "", "", "", "", "", "", "", "", 
  6.948445*^6, 65.18, 44.7, 20.801, 13.272, 18563.307, 1.5, 424.688, 5.81, 
  30.1, 44.4, "", 7.454, 75.05}, {"BFA", "Africa", "Burkina Faso", 
  "2020-03-11", 2., 2., 0., 0., 0.096, 0.096, 0., 0., "", "", "", "", "", "", 
  "", 0., 2.0903278*^7, 70.151, 17.6, 2.409, 1.358, 1703.102, 43.7, 269.048, 
  2.42, 1.6, 23.9, 11.877, 0.4, 61.58}, {"BFA", "Africa", "Burkina Faso", 
  "2020-03-12", 2., 0., 0., 0., 0.096, 0., 0., 0., "", "", "", "", "", "", 
  "", 11.11, 2.0903278*^7, 70.151, 17.6, 2.409, 1.358, 1703.102, 43.7, 
  269.048, 2.42, 1.6, 23.9, 11.877, 0.4, 61.58}, 
 {"BFA", "Africa", "Burkina Faso", "2020-03-15", 3., 1., 0., 0., 0.144, 
  0.048, 0., 0., "", "", "", "", "", "", "", 11.11, 2.0903278*^7, 70.151, 
  17.6, 2.409, 1.358, 1703.102, 43.7, 269.048, 2.42, 1.6, 23.9, 11.877, 0.4, 
  61.58}, {"BFA", "Africa", "Burkina Faso", "2020-03-16", 3., 0., 0., 0., 
  0.144, 0., 0., 0., "", "", "", "", "", "", "", 33.33, 2.0903278*^7, 70.151, 
  17.6, 2.409, 1.358, 1703.102, 43.7, 269.048, 2.42, 1.6, 23.9, 11.877, 0.4, 
  61.58}, {"BFA", "Africa", "Burkina Faso", "2020-03-17", 20., 17., 0., 0., 
  0.957, 0.813, 0., 0., "", "", "", "", "", "", "", 33.33, 2.0903278*^7, 
  70.151, 17.6, 2.409, 1.358, 1703.102, 43.7, 269.048, 2.42, 1.6, 23.9, 
  11.877, 0.4, 61.58}, {"BFA", "Africa", "Burkina Faso", "2020-03-18", 20., 
  0., 0., 0., 0.957, 0., 0., 0., "", "", "", "", "", "", "", 33.33, 
  2.0903278*^7, 70.151, 17.6, 2.409, 1.358, 1703.102, 43.7, 269.048, 2.42, 
  1.6, 23.9, 11.877, 0.4, 61.58}, {"BFA", "Africa", "Burkina Faso", 
  "2020-03-19", 26., 6., 1., 1., 1.244, 0.287, 0.048, 0.048, "", "", "", "", 
  "", "", "", 33.33, 2.0903278*^7, 70.151, 17.6, 2.409, 1.358, 1703.102, 
  43.7, 269.048, 2.42, 1.6, 23.9, 11.877, 0.4, 61.58}, 
 {"BFA", "Africa", "Burkina Faso", "2020-03-20", 33., 7., 1., 0., 1.579, 
  0.335, 0.048, 0., "", "", "", "", "", "", "", 33.33, 2.0903278*^7, 70.151, 
  17.6, 2.409, 1.358, 1703.102, 43.7, 269.048, 2.42, 1.6, 23.9, 11.877, 0.4, 
  61.58}, {"BFA", "Africa", "Burkina Faso", "2020-03-21", 40., 7., 1., 0., 
  1.914, 0.335, 0.048, 0., "", "", "", "", "", "", "", 73.15, 2.0903278*^7, 
  70.151, 17.6, 2.409, 1.358, 1703.102, 43.7, 269.048, 2.42, 1.6, 23.9, 
  11.877, 0.4, 61.58}, {"BFA", "Africa", "Burkina Faso", "2020-03-22", 64., 
  24., 3., 2., 3.062, 1.148, 0.144, 0.096, "", "", "", "", "", "", "", 73.15, 
  2.0903278*^7, 70.151, 17.6, 2.409, 1.358, 1703.102, 43.7, 269.048, 2.42, 
  1.6, 23.9, 11.877, 0.4, 61.58}, {"BFA", "Africa", "Burkina Faso", 
  "2020-03-23", 64., 0., 3., 0., 3.062, 0., 0.144, 0., "", "", "", "", "", 
  "", "", 84.26, 2.0903278*^7, 70.151, 17.6, 2.409, 1.358, 1703.102, 43.7, 
  269.048, 2.42, 1.6, 23.9, 11.877, 0.4, 61.58}, 
 {"BFA", "Africa", "Burkina Faso", "2020-03-24", 75., 11., 3., 0., 3.588, 
  0.526, 0.144, 0., "", "", "", "", "", "", "", 84.26, 2.0903278*^7, 70.151, 
  17.6, 2.409, 1.358, 1703.102, 43.7, 269.048, 2.42, 1.6, 23.9, 11.877, 0.4, 
  61.58}, {"BFA", "Africa", "Burkina Faso", "2020-03-25", 99., 24., 3., 0., 
  4.736, 1.148, 0.144, 0., "", "", "", "", "", "", "", 84.26, 2.0903278*^7, 
  70.151, 17.6, 2.409, 1.358, 1703.102, 43.7, 269.048, 2.42, 1.6, 23.9, 
  11.877, 0.4, 61.58}, {"BFA", "Africa", "Burkina Faso", "2020-03-26", 114., 
  15., 3., 0., 5.454, 0.718, 0.144, 0., "", "", "", "", "", "", "", 84.26, 
  2.0903278*^7, 70.151, 17.6, 2.409, 1.358, 1703.102, 43.7, 269.048, 2.42, 
  1.6, 23.9, 11.877, 0.4, 61.58}, {"BFA", "Africa", "Burkina Faso", 
  "2020-03-27", 146., 32., 3., 0., 6.985, 1.531, 0.144, 0., "", "", "", "", 
  "", "", "", 84.26, 2.0903278*^7, 70.151, 17.6, 2.409, 1.358, 1703.102, 
  43.7, 269.048, 2.42, 1.6, 23.9, 11.877, 0.4, 61.58}, 
 {"BFA", "Africa", "Burkina Faso", "2020-03-28", 146., 0., 3., 0., 6.985, 0., 
  0.144, 0., "", "", "", "", "", "", "", 84.26, 2.0903278*^7, 70.151, 17.6, 
  2.409, 1.358, 1703.102, 43.7, 269.048, 2.42, 1.6, 23.9, 11.877, 0.4, 
  61.58}, {"BFA", "Africa", "Burkina Faso", "2020-03-29", 180., 34., 9., 6., 
  8.611, 1.627, 0.431, 0.287, "", "", "", "", "", "", "", 84.26, 
  2.0903278*^7, 70.151, 17.6, 2.409, 1.358, 1703.102, 43.7, 269.048, 2.42, 
  1.6, 23.9, 11.877, 0.4, 61.58}, {"BFA", "Africa", "Burkina Faso", 
  "2020-03-30", 180., 0., 9., 0., 8.611, 0., 0.431, 0., "", "", "", "", "", 
  "", "", 84.26, 2.0903278*^7, 70.151, 17.6, 2.409, 1.358, 1703.102, 43.7, 
  269.048, 2.42, 1.6, 23.9, 11.877, 0.4, 61.58}, 
 {"BFA", "Africa", "Burkina Faso", "2020-03-31", 222., 42., 12., 3., 10.62, 
  2.009, 0.574, 0.144, "", "", "", "", "", "", "", 84.26, 2.0903278*^7, 
  70.151, 17.6, 2.409, 1.358, 1703.102, 43.7, 269.048, 2.42, 1.6, 23.9, 
  11.877, 0.4, 61.58}, {"BFA", "Africa", "Burkina Faso", "2020-04-01", 246., 
  24., 12., 0., 11.768, 1.148, 0.574, 0., "", "", "", "", "", "", "", 84.26, 
  2.0903278*^7, 70.151, 17.6, 2.409, 1.358, 1703.102, 43.7, 269.048, 2.42, 
  1.6, 23.9, 11.877, 0.4, 61.58}, {"BFA", "Africa", "Burkina Faso", 
  "2020-04-02", 261., 15., 14., 2., 12.486, 0.718, 0.67, 0.096, "", "", "", 
  "", "", "", "", 84.26, 2.0903278*^7, 70.151, 17.6, 2.409, 1.358, 1703.102, 
  43.7, 269.048, 2.42, 1.6, 23.9, 11.877, 0.4, 61.58}, 
 {"BFA", "Africa", "Burkina Faso", "2020-04-03", 288., 27., 16., 2., 13.778, 
  1.292, 0.765, 0.096, "", "", "", "", "", "", "", 84.26, 2.0903278*^7, 
  70.151, 17.6, 2.409, 1.358, 1703.102, 43.7, 269.048, 2.42, 1.6, 23.9, 
  11.877, 0.4, 61.58}, {"BFA", "Africa", "Burkina Faso", "2020-04-04", 288., 
  0., 16., 0., 13.778, 0., 0.765, 0., "", "", "", "", "", "", "", 84.26, 
  2.0903278*^7, 70.151, 17.6, 2.409, 1.358, 1703.102, 43.7, 269.048, 2.42, 
  1.6, 23.9, 11.877, 0.4, 61.58}, {"BFA", "Africa", "Burkina Faso", 
  "2020-04-05", 302., 14., 16., 0., 14.447, 0.67, 0.765, 0., "", "", "", "", 
  "", "", "", 84.26, 2.0903278*^7, 70.151, 17.6, 2.409, 1.358, 1703.102, 
  43.7, 269.048, 2.42, 1.6, 23.9, 11.877, 0.4, 61.58}, 
 {"BFA", "Africa", "Burkina Faso", "2020-04-06", 345., 43., 17., 1., 16.505, 
  2.057, 0.813, 0.048, "", "", "", "", "", "", "", 84.26, 2.0903278*^7, 
  70.151, 17.6, 2.409, 1.358, 1703.102, 43.7, 269.048, 2.42, 1.6, 23.9, 
  11.877, 0.4, 61.58}, {"BFA", "Africa", "Burkina Faso", "2020-04-07", 364., 
  19., 17., 0., 17.414, 0.909, 0.813, 0., "", "", "", "", "", "", "", 84.26, 
  2.0903278*^7, 70.151, 17.6, 2.409, 1.358, 1703.102, 43.7, 269.048, 2.42, 
  1.6, 23.9, 11.877, 0.4, 61.58}, {"BFA", "Africa", "Burkina Faso", 
  "2020-04-08", 384., 20., 19., 2., 18.37, 0.957, 0.909, 0.096, "", "", "", 
  "", "", "", "", 84.26, 2.0903278*^7, 70.151, 17.6, 2.409, 1.358, 1703.102, 
  43.7, 269.048, 2.42, 1.6, 23.9, 11.877, 0.4, 61.58}, 
 {"BFA", "Africa", "Burkina Faso", "2020-04-09", 414., 30., 23., 4., 19.806, 
  1.435, 1.1, 0.191, "", "", "", "", "", "", "", 84.26, 2.0903278*^7, 70.151, 
  17.6, 2.409, 1.358, 1703.102, 43.7, 269.048, 2.42, 1.6, 23.9, 11.877, 0.4, 
  61.58}, {"BFA", "Africa", "Burkina Faso", "2020-04-10", 443., 29., 24., 1., 
  21.193, 1.387, 1.148, 0.048, "", "", "", "", "", "", "", 84.26, 
  2.0903278*^7, 70.151, 17.6, 2.409, 1.358, 1703.102, 43.7, 269.048, 2.42, 
  1.6, 23.9, 11.877, 0.4, 61.58}, {"BFA", "Africa", "Burkina Faso", 
  "2020-04-11", 448., 5., 26., 2., 21.432, 0.239, 1.244, 0.096, "", "", "", 
  "", "", "", "", 84.26, 2.0903278*^7, 70.151, 17.6, 2.409, 1.358, 1703.102, 
  43.7, 269.048, 2.42, 1.6, 23.9, 11.877, 0.4, 61.58}, 
 {"BFA", "Africa", "Burkina Faso", "2020-04-12", 484., 36., 27., 1., 23.154, 
  1.722, 1.292, 0.048, "", "", "", "", "", "", "", 84.26, 2.0903278*^7, 
  70.151, 17.6, 2.409, 1.358, 1703.102, 43.7, 269.048, 2.42, 1.6, 23.9, 
  11.877, 0.4, 61.58}, {"BFA", "Africa", "Burkina Faso", "2020-04-13", 497., 
  13., 27., 0., 23.776, 0.622, 1.292, 0., "", "", "", "", "", "", "", 84.26, 
  2.0903278*^7, 70.151, 17.6, 2.409, 1.358, 1703.102, 43.7, 269.048, 2.42, 
  1.6, 23.9, 11.877, 0.4, 61.58}, {"BFA", "Africa", "Burkina Faso", 
  "2020-04-14", 515., 18., 28., 1., 24.637, 0.861, 1.34, 0.048, "", "", "", 
  "", "", "", "", 84.26, 2.0903278*^7, 70.151, 17.6, 2.409, 1.358, 1703.102, 
  43.7, 269.048, 2.42, 1.6, 23.9, 11.877, 0.4, 61.58}, 
 {"BFA", "Africa", "Burkina Faso", "2020-04-15", 528., 13., 30., 2., 25.259, 
  0.622, 1.435, 0.096, "", "", "", "", "", "", "", 84.26, 2.0903278*^7, 
  70.151, 17.6, 2.409, 1.358, 1703.102, 43.7, 269.048, 2.42, 1.6, 23.9, 
  11.877, 0.4, 61.58}, {"BFA", "Africa", "Burkina Faso", "2020-04-16", 542., 
  14., 32., 2., 25.929, 0.67, 1.531, 0.096, "", "", "", "", "", "", "", 
  84.26, 2.0903278*^7, 70.151, 17.6, 2.409, 1.358, 1703.102, 43.7, 269.048, 
  2.42, 1.6, 23.9, 11.877, 0.4, 61.58}, {"BFA", "Africa", "Burkina Faso", 
  "2020-04-17", 543., 1., 32., 0., 25.977, 0.048, 1.531, 0., "", "", "", "", 
  "", "", "", 84.26, 2.0903278*^7, 70.151, 17.6, 2.409, 1.358, 1703.102, 
  43.7, 269.048, 2.42, 1.6, 23.9, 11.877, 0.4, 61.58}, 
 {"BFA", "Africa", "Burkina Faso", "2020-04-18", 557., 14., 35., 3., 26.647, 
  0.67, 1.674, 0.144, "", "", "", "", "", "", "", 84.26, 2.0903278*^7, 
  70.151, 17.6, 2.409, 1.358, 1703.102, 43.7, 269.048, 2.42, 1.6, 23.9, 
  11.877, 0.4, 61.58}, {"BFA", "Africa", "Burkina Faso", "2020-04-19", 565., 
  8., 36., 1., 27.029, 0.383, 1.722, 0.048, "", "", "", "", "", "", "", 
  84.26, 2.0903278*^7, 70.151, 17.6, 2.409, 1.358, 1703.102, 43.7, 269.048, 
  2.42, 1.6, 23.9, 11.877, 0.4, 61.58}, {"BFA", "Africa", "Burkina Faso", 
  "2020-04-20", 576., 11., 36., 0., 27.555, 0.526, 1.722, 0., "", "", "", "", 
  "", "", "", 84.26, 2.0903278*^7, 70.151, 17.6, 2.409, 1.358, 1703.102, 
  43.7, 269.048, 2.42, 1.6, 23.9, 11.877, 0.4, 61.58}, 
 {"BFA", "Africa", "Burkina Faso", "2020-04-21", 581., 5., 38., 2., 27.795, 
  0.239, 1.818, 0.096, "", "", "", "", "", "", "", 84.26, 2.0903278*^7, 
  70.151, 17.6, 2.409, 1.358, 1703.102, 43.7, 269.048, 2.42, 1.6, 23.9, 
  11.877, 0.4, 61.58}, {"BFA", "Africa", "Burkina Faso", "2020-04-22", 600., 
  19., 38., 0., 28.704, 0.909, 1.818, 0., "", "", "", "", "", "", "", 84.26, 
  2.0903278*^7, 70.151, 17.6, 2.409, 1.358, 1703.102, 43.7, 269.048, 2.42, 
  1.6, 23.9, 11.877, 0.4, 61.58}, {"BFA", "Africa", "Burkina Faso", 
  "2020-04-23", 609., 9., 39., 1., 29.134, 0.431, 1.866, 0.048, "", "", "", 
  "", "", "", "", 84.26, 2.0903278*^7, 70.151, 17.6, 2.409, 1.358, 1703.102, 
  43.7, 269.048, 2.42, 1.6, 23.9, 11.877, 0.4, 61.58}, 
 {"BFA", "Africa", "Burkina Faso", "2020-04-24", 616., 7., 41., 2., 29.469, 
  0.335, 1.961, 0.096, "", "", "", "", "", "", "", 84.26, 2.0903278*^7, 
  70.151, 17.6, 2.409, 1.358, 1703.102, 43.7, 269.048, 2.42, 1.6, 23.9, 
  11.877, 0.4, 61.58}, {"BFA", "Africa", "Burkina Faso", "2020-04-25", 626., 
  10., 41., 0., 29.947, 0.478, 1.961, 0., "", "", "", "", "", "", "", 84.26, 
  2.0903278*^7, 70.151, 17.6, 2.409, 1.358, 1703.102, 43.7, 269.048, 2.42, 
  1.6, 23.9, 11.877, 0.4, 61.58}, {"BFA", "Africa", "Burkina Faso", 
  "2020-04-26", 629., 3., 41., 0., 30.091, 0.144, 1.961, 0., "", "", "", "", 
  "", "", "", 84.26, 2.0903278*^7, 70.151, 17.6, 2.409, 1.358, 1703.102, 
  43.7, 269.048, 2.42, 1.6, 23.9, 11.877, 0.4, 61.58}, 
 {"BFA", "Africa", "Burkina Faso", "2020-04-27", 632., 3., 42., 1., 30.234, 
  0.144, 2.009, 0.048, "", "", "", "", "", "", "", 84.26, 2.0903278*^7, 
  70.151, 17.6, 2.409, 1.358, 1703.102, 43.7, 269.048, 2.42, 1.6, 23.9, 
  11.877, 0.4, 61.58}, {"BFA", "Africa", "Burkina Faso", "2020-04-28", 635., 
  3., 42., 0., 30.378, 0.144, 2.009, 0., "", "", "", "", "", "", "", 84.26, 
  2.0903278*^7, 70.151, 17.6, 2.409, 1.358, 1703.102, 43.7, 269.048, 2.42, 
  1.6, 23.9, 11.877, 0.4, 61.58}, {"BFA", "Africa", "Burkina Faso", 
  "2020-04-29", 638., 3., 42., 0., 30.522, 0.144, 2.009, 0., "", "", "", "", 
  "", "", "", 84.26, 2.0903278*^7, 70.151, 17.6, 2.409, 1.358, 1703.102, 
  43.7, 269.048, 2.42, 1.6, 23.9, 11.877, 0.4, 61.58}, 
 {"BFA", "Africa", "Burkina Faso", "2020-04-30", 641., 3., 43., 1., 30.665, 
  0.144, 2.057, 0.048, "", "", "", "", "", "", "", 84.26, 2.0903278*^7, 
  70.151, 17.6, 2.409, 1.358, 1703.102, 43.7, 269.048, 2.42, 1.6, 23.9, 
  11.877, 0.4, 61.58}, {"BFA", "Africa", "Burkina Faso", "2020-05-01", 645., 
  4., 43., 0., 30.856, 0.191, 2.057, 0., "", "", "", "", "", "", "", 84.26, 
  2.0903278*^7, 70.151, 17.6, 2.409, 1.358, 1703.102, 43.7, 269.048, 2.42, 
  1.6, 23.9, 11.877, 0.4, 61.58}, {"BFA", "Africa", "Burkina Faso", 
  "2020-05-02", 649., 4., 44., 1., 31.048, 0.191, 2.105, 0.048, "", "", "", 
  "", "", "", "", 84.26, 2.0903278*^7, 70.151, 17.6, 2.409, 1.358, 1703.102, 
  43.7, 269.048, 2.42, 1.6, 23.9, 11.877, 0.4, 61.58}, 
 {"BFA", "Africa", "Burkina Faso", "2020-05-03", 652., 3., 44., 0., 31.191, 
  0.144, 2.105, 0., "", "", "", "", "", "", "", 84.26, 2.0903278*^7, 70.151, 
  17.6, 2.409, 1.358, 1703.102, 43.7, 269.048, 2.42, 1.6, 23.9, 11.877, 0.4, 
  61.58}, {"BFA", "Africa", "Burkina Faso", "2020-05-04", 662., 10., 45., 1., 
  31.67, 0.478, 2.153, 0.048, "", "", "", "", "", "", "", 89.81, 
  2.0903278*^7, 70.151, 17.6, 2.409, 1.358, 1703.102, 43.7, 269.048, 2.42, 
  1.6, 23.9, 11.877, 0.4, 61.58}, {"BFA", "Africa", "Burkina Faso", 
  "2020-05-05", 672., 10., 46., 1., 32.148, 0.478, 2.201, 0.048, "", "", "", 
  "", "", "", "", 67.59, 2.0903278*^7, 70.151, 17.6, 2.409, 1.358, 1703.102, 
  43.7, 269.048, 2.42, 1.6, 23.9, 11.877, 0.4, 61.58}, 
 {"BFA", "Africa", "Burkina Faso", "2020-05-06", 688., 16., 48., 2., 32.913, 
  0.765, 2.296, 0.096, "", "", "", "", "", "", "", 67.59, 2.0903278*^7, 
  70.151, 17.6, 2.409, 1.358, 1703.102, 43.7, 269.048, 2.42, 1.6, 23.9, 
  11.877, 0.4, 61.58}, {"BFA", "Africa", "Burkina Faso", "2020-05-07", 729., 
  41., 48., 0., 34.875, 1.961, 2.296, 0., "", "", "", "", "", "", "", 67.59, 
  2.0903278*^7, 70.151, 17.6, 2.409, 1.358, 1703.102, 43.7, 269.048, 2.42, 
  1.6, 23.9, 11.877, 0.4, 61.58}, {"BFA", "Africa", "Burkina Faso", 
  "2020-05-08", 736., 7., 48., 0., 35.21, 0.335, 2.296, 0., "", "", "", "", 
  "", "", "", 67.59, 2.0903278*^7, 70.151, 17.6, 2.409, 1.358, 1703.102, 
  43.7, 269.048, 2.42, 1.6, 23.9, 11.877, 0.4, 61.58}, 
 {"BFA", "Africa", "Burkina Faso", "2020-05-09", 744., 8., 48., 0., 35.593, 
  0.383, 2.296, 0., "", "", "", "", "", "", "", 67.59, 2.0903278*^7, 70.151, 
  17.6, 2.409, 1.358, 1703.102, 43.7, 269.048, 2.42, 1.6, 23.9, 11.877, 0.4, 
  61.58}, {"BFA", "Africa", "Burkina Faso", "2020-05-10", 748., 4., 48., 0., 
  35.784, 0.191, 2.296, 0., "", "", "", "", "", "", "", 67.59, 2.0903278*^7, 
  70.151, 17.6, 2.409, 1.358, 1703.102, 43.7, 269.048, 2.42, 1.6, 23.9, 
  11.877, 0.4, 61.58}, {"BFA", "Africa", "Burkina Faso", "2020-05-11", 751., 
  3., 49., 1., 35.927, 0.144, 2.344, 0.048, "", "", "", "", "", "", "", 
  67.59, 2.0903278*^7, 70.151, 17.6, 2.409, 1.358, 1703.102, 43.7, 269.048, 
  2.42, 1.6, 23.9, 11.877, 0.4, 61.58}, {"BFA", "Africa", "Burkina Faso", 
  "2020-05-12", 760., 9., 50., 1., 36.358, 0.431, 2.392, 0.048, "", "", "", 
  "", "", "", "", 67.59, 2.0903278*^7, 70.151, 17.6, 2.409, 1.358, 1703.102, 
  43.7, 269.048, 2.42, 1.6, 23.9, 11.877, 0.4, 61.58}, 
 {"BFA", "Africa", "Burkina Faso", "2020-05-13", 766., 6., 51., 1., 36.645, 
  0.287, 2.44, 0.048, "", "", "", "", "", "", "", 67.59, 2.0903278*^7, 
  70.151, 17.6, 2.409, 1.358, 1703.102, 43.7, 269.048, 2.42, 1.6, 23.9, 
  11.877, 0.4, 61.58}, {"BFA", "Africa", "Burkina Faso", "2020-05-14", 773., 
  7., 51., 0., 36.98, 0.335, 2.44, 0., "", "", "", "", "", "", "", 60.19, 
  2.0903278*^7, 70.151, 17.6, 2.409, 1.358, 1703.102, 43.7, 269.048, 2.42, 
  1.6, 23.9, 11.877, 0.4, 61.58}, {"BFA", "Africa", "Burkina Faso", 
  "2020-05-15", 773., 0., 51., 0., 36.98, 0., 2.44, 0., "", "", "", "", "", 
  "", "", 60.19, 2.0903278*^7, 70.151, 17.6, 2.409, 1.358, 1703.102, 43.7, 
  269.048, 2.42, 1.6, 23.9, 11.877, 0.4, 61.58}, 
 {"BFA", "Africa", "Burkina Faso", "2020-05-16", 782., 9., 51., 0., 37.41, 
  0.431, 2.44, 0., "", "", "", "", "", "", "", 60.19, 2.0903278*^7, 70.151, 
  17.6, 2.409, 1.358, 1703.102, 43.7, 269.048, 2.42, 1.6, 23.9, 11.877, 0.4, 
  61.58}, {"BFA", "Africa", "Burkina Faso", "2020-05-17", 782., 0., 51., 0., 
  37.41, 0., 2.44, 0., "", "", "", "", "", "", "", 60.19, 2.0903278*^7, 
  70.151, 17.6, 2.409, 1.358, 1703.102, 43.7, 269.048, 2.42, 1.6, 23.9, 
  11.877, 0.4, 61.58}, {"BFA", "Africa", "Burkina Faso", "2020-05-18", 796., 
  14., 51., 0., 38.08, 0.67, 2.44, 0., "", "", "", "", "", "", "", 60.19, 
  2.0903278*^7, 70.151, 17.6, 2.409, 1.358, 1703.102, 43.7, 269.048, 2.42, 
  1.6, 23.9, 11.877, 0.4, 61.58}, {"BFA", "Africa", "Burkina Faso", 
  "2020-05-19", 796., 0., 51., 0., 38.08, 0., 2.44, 0., "", "", "", "", "", 
  "", "", 60.19, 2.0903278*^7, 70.151, 17.6, 2.409, 1.358, 1703.102, 43.7, 
  269.048, 2.42, 1.6, 23.9, 11.877, 0.4, 61.58}, 
 {"BFA", "Africa", "Burkina Faso", "2020-05-20", 806., 10., 52., 1., 38.559, 
  0.478, 2.488, 0.048, "", "", "", "", "", "", "", 60.19, 2.0903278*^7, 
  70.151, 17.6, 2.409, 1.358, 1703.102, 43.7, 269.048, 2.42, 1.6, 23.9, 
  11.877, 0.4, 61.58}, {"BFA", "Africa", "Burkina Faso", "2020-05-21", 809., 
  3., 52., 0., 38.702, 0.144, 2.488, 0., "", "", "", "", "", "", "", 60.19, 
  2.0903278*^7, 70.151, 17.6, 2.409, 1.358, 1703.102, 43.7, 269.048, 2.42, 
  1.6, 23.9, 11.877, 0.4, 61.58}, {"BFA", "Africa", "Burkina Faso", 
  "2020-05-22", 812., 3., 52., 0., 38.846, 0.144, 2.488, 0., "", "", "", "", 
  "", "", "", 60.19, 2.0903278*^7, 70.151, 17.6, 2.409, 1.358, 1703.102, 
  43.7, 269.048, 2.42, 1.6, 23.9, 11.877, 0.4, 61.58}, 
 {"BFA", "Africa", "Burkina Faso", "2020-05-23", 814., 2., 52., 0., 38.941, 
  0.096, 2.488, 0., "", "", "", "", "", "", "", 60.19, 2.0903278*^7, 70.151, 
  17.6, 2.409, 1.358, 1703.102, 43.7, 269.048, 2.42, 1.6, 23.9, 11.877, 0.4, 
  61.58}, {"BFA", "Africa", "Burkina Faso", "2020-05-24", 814., 0., 52., 0., 
  38.941, 0., 2.488, 0., "", "", "", "", "", "", "", 60.19, 2.0903278*^7, 
  70.151, 17.6, 2.409, 1.358, 1703.102, 43.7, 269.048, 2.42, 1.6, 23.9, 
  11.877, 0.4, 61.58}, {"BFA", "Africa", "Burkina Faso", "2020-05-25", 832., 
  18., 52., 0., 39.802, 0.861, 2.488, 0., "", "", "", "", "", "", "", 60.19, 
  2.0903278*^7, 70.151, 17.6, 2.409, 1.358, 1703.102, 43.7, 269.048, 2.42, 
  1.6, 23.9, 11.877, 0.4, 61.58}, {"BFA", "Africa", "Burkina Faso", 
  "2020-05-26", 841., 9., 52., 0., 40.233, 0.431, 2.488, 0., "", "", "", "", 
  "", "", "", 60.19, 2.0903278*^7, 70.151, 17.6, 2.409, 1.358, 1703.102, 
  43.7, 269.048, 2.42, 1.6, 23.9, 11.877, 0.4, 61.58}, 
 {"BFA", "Africa", "Burkina Faso", "2020-05-27", 845., 4., 53., 1., 40.424, 
  0.191, 2.535, 0.048, "", "", "", "", "", "", "", 60.19, 2.0903278*^7, 
  70.151, 17.6, 2.409, 1.358, 1703.102, 43.7, 269.048, 2.42, 1.6, 23.9, 
  11.877, 0.4, 61.58}, {"BFA", "Africa", "Burkina Faso", "2020-05-28", 845., 
  0., 53., 0., 40.424, 0., 2.535, 0., "", "", "", "", "", "", "", 60.19, 
  2.0903278*^7, 70.151, 17.6, 2.409, 1.358, 1703.102, 43.7, 269.048, 2.42, 
  1.6, 23.9, 11.877, 0.4, 61.58}, {"BFA", "Africa", "Burkina Faso", 
  "2020-05-29", 847., 2., 53., 0., 40.52, 0.096, 2.535, 0., "", "", "", "", 
  "", "", "", 60.19, 2.0903278*^7, 70.151, 17.6, 2.409, 1.358, 1703.102, 
  43.7, 269.048, 2.42, 1.6, 23.9, 11.877, 0.4, 61.58}, 
 {"BFA", "Africa", "Burkina Faso", "2020-05-30", 847., 0., 53., 0., 40.52, 
  0., 2.535, 0., "", "", "", "", "", "", "", 60.19, 2.0903278*^7, 70.151, 
  17.6, 2.409, 1.358, 1703.102, 43.7, 269.048, 2.42, 1.6, 23.9, 11.877, 0.4, 
  61.58}, {"BFA", "Africa", "Burkina Faso", "2020-05-31", 853., 6., 53., 0., 
  40.807, 0.287, 2.535, 0., "", "", "", "", "", "", "", 60.19, 2.0903278*^7, 
  70.151, 17.6, 2.409, 1.358, 1703.102, 43.7, 269.048, 2.42, 1.6, 23.9, 
  11.877, 0.4, 61.58}, {"BFA", "Africa", "Burkina Faso", "2020-06-01", 881., 
  28., 53., 0., 42.146, 1.34, 2.535, 0., "", "", "", "", "", "", "", 49.07, 
  2.0903278*^7, 70.151, 17.6, 2.409, 1.358, 1703.102, 43.7, 269.048, 2.42, 
  1.6, 23.9, 11.877, 0.4, 61.58}, {"BFA", "Africa", "Burkina Faso", 
  "2020-06-02", 881., 0., 53., 0., 42.146, 0., 2.535, 0., "", "", "", "", "", 
  "", "", 49.07, 2.0903278*^7, 70.151, 17.6, 2.409, 1.358, 1703.102, 43.7, 
  269.048, 2.42, 1.6, 23.9, 11.877, 0.4, 61.58}, 
 {"BFA", "Africa", "Burkina Faso", "2020-06-03", 883., 2., 53., 0., 42.242, 
  0.096, 2.535, 0., "", "", "", "", "", "", "", 49.07, 2.0903278*^7, 70.151, 
  17.6, 2.409, 1.358, 1703.102, 43.7, 269.048, 2.42, 1.6, 23.9, 11.877, 0.4, 
  61.58}, {"BFA", "Africa", "Burkina Faso", "2020-06-04", 884., 1., 53., 0., 
  42.29, 0.048, 2.535, 0., "", "", "", "", "", "", "", 49.07, 2.0903278*^7, 
  70.151, 17.6, 2.409, 1.358, 1703.102, 43.7, 269.048, 2.42, 1.6, 23.9, 
  11.877, 0.4, 61.58}, {"BFA", "Africa", "Burkina Faso", "2020-06-05", 885., 
  1., 53., 0., 42.338, 0.048, 2.535, 0., "", "", "", "", "", "", "", 49.07, 
  2.0903278*^7, 70.151, 17.6, 2.409, 1.358, 1703.102, 43.7, 269.048, 2.42, 
  1.6, 23.9, 11.877, 0.4, 61.58}, {"BFA", "Africa", "Burkina Faso", 
  "2020-06-06", 888., 3., 53., 0., 42.481, 0.144, 2.535, 0., "", "", "", "", 
  "", "", "", 49.07, 2.0903278*^7, 70.151, 17.6, 2.409, 1.358, 1703.102, 
  43.7, 269.048, 2.42, 1.6, 23.9, 11.877, 0.4, 61.58}, 
 {"BFA", "Africa", "Burkina Faso", "2020-06-07", 888., 0., 53., 0., 42.481, 
  0., 2.535, 0., "", "", "", "", "", "", "", 49.07, 2.0903278*^7, 70.151, 
  17.6, 2.409, 1.358, 1703.102, 43.7, 269.048, 2.42, 1.6, 23.9, 11.877, 0.4, 
  61.58}, {"BFA", "Africa", "Burkina Faso", "2020-06-08", 889., 1., 53., 0., 
  42.529, 0.048, 2.535, 0., "", "", "", "", "", "", "", 49.07, 2.0903278*^7, 
  70.151, 17.6, 2.409, 1.358, 1703.102, 43.7, 269.048, 2.42, 1.6, 23.9, 
  11.877, 0.4, 61.58}, {"BFA", "Africa", "Burkina Faso", "2020-06-09", 890., 
  1., 53., 0., 42.577, 0.048, 2.535, 0., "", "", "", "", "", "", "", 49.07, 
  2.0903278*^7, 70.151, 17.6, 2.409, 1.358, 1703.102, 43.7, 269.048, 2.42, 
  1.6, 23.9, 11.877, 0.4, 61.58}, {"BFA", "Africa", "Burkina Faso", 
  "2020-06-10", 891., 1., 53., 0., 42.625, 0.048, 2.535, 0., "", "", "", "", 
  "", "", "", 49.07, 2.0903278*^7, 70.151, 17.6, 2.409, 1.358, 1703.102, 
  43.7, 269.048, 2.42, 1.6, 23.9, 11.877, 0.4, 61.58}, 
 {"BFA", "Africa", "Burkina Faso", "2020-06-11", 891., 0., 53., 0., 42.625, 
  0., 2.535, 0., "", "", "", "", "", "", "", 49.07, 2.0903278*^7, 70.151, 
  17.6, 2.409, 1.358, 1703.102, 43.7, 269.048, 2.42, 1.6, 23.9, 11.877, 0.4, 
  61.58}, {"BFA", "Africa", "Burkina Faso", "2020-06-12", 892., 1., 53., 0., 
  42.673, 0.048, 2.535, 0., "", "", "", "", "", "", "", 49.07, 2.0903278*^7, 
  70.151, 17.6, 2.409, 1.358, 1703.102, 43.7, 269.048, 2.42, 1.6, 23.9, 
  11.877, 0.4, 61.58}, {"BFA", "Africa", "Burkina Faso", "2020-06-13", 892., 
  0., 53., 0., 42.673, 0., 2.535, 0., "", "", "", "", "", "", "", 49.07, 
  2.0903278*^7, 70.151, 17.6, 2.409, 1.358, 1703.102, 43.7, 269.048, 2.42, 
  1.6, 23.9, 11.877, 0.4, 61.58}, {"BFA", "Africa", "Burkina Faso", 
  "2020-06-14", 894., 2., 53., 0., 42.768, 0.096, 2.535, 0., "", "", "", "", 
  "", "", "", 49.07, 2.0903278*^7, 70.151, 17.6, 2.409, 1.358, 1703.102, 
  43.7, 269.048, 2.42, 1.6, 23.9, 11.877, 0.4, 61.58}, 
 {"BFA", "Africa", "Burkina Faso", "2020-06-15", 894., 0., 53., 0., 42.768, 
  0., 2.535, 0., "", "", "", "", "", "", "", 49.07, 2.0903278*^7, 70.151, 
  17.6, 2.409, 1.358, 1703.102, 43.7, 269.048, 2.42, 1.6, 23.9, 11.877, 0.4, 
  61.58}, {"BFA", "Africa", "Burkina Faso", "2020-06-16", 894., 0., 53., 0., 
  42.768, 0., 2.535, 0., "", "", "", "", "", "", "", 49.07, 2.0903278*^7, 
  70.151, 17.6, 2.409, 1.358, 1703.102, 43.7, 269.048, 2.42, 1.6, 23.9, 
  11.877, 0.4, 61.58}, {"BFA", "Africa", "Burkina Faso", "2020-06-17", 895., 
  1., 53., 0., 42.816, 0.048, 2.535, 0., "", "", "", "", "", "", "", 49.07, 
  2.0903278*^7, 70.151, 17.6, 2.409, 1.358, 1703.102, 43.7, 269.048, 2.42, 
  1.6, 23.9, 11.877, 0.4, 61.58}, {"BFA", "Africa", "Burkina Faso", 
  "2020-06-18", 899., 4., 53., 0., 43.008, 0.191, 2.535, 0., "", "", "", "", 
  "", "", "", 49.07, 2.0903278*^7, 70.151, 17.6, 2.409, 1.358, 1703.102, 
  43.7, 269.048, 2.42, 1.6, 23.9, 11.877, 0.4, 61.58}, 
 {"BFA", "Africa", "Burkina Faso", "2020-06-19", 899., 0., 53., 0., 43.008, 
  0., 2.535, 0., "", "", "", "", "", "", "", 49.07, 2.0903278*^7, 70.151, 
  17.6, 2.409, 1.358, 1703.102, 43.7, 269.048, 2.42, 1.6, 23.9, 11.877, 0.4, 
  61.58}, {"BFA", "Africa", "Burkina Faso", "2020-06-20", 900., 1., 53., 0., 
  43.055, 0.048, 2.535, 0., "", "", "", "", "", "", "", 49.07, 2.0903278*^7, 
  70.151, 17.6, 2.409, 1.358, 1703.102, 43.7, 269.048, 2.42, 1.6, 23.9, 
  11.877, 0.4, 61.58}, {"BFA", "Africa", "Burkina Faso", "2020-06-21", 902., 
  2., 53., 0., 43.151, 0.096, 2.535, 0., "", "", "", "", "", "", "", 49.07, 
  2.0903278*^7, 70.151, 17.6, 2.409, 1.358, 1703.102, 43.7, 269.048, 2.42, 
  1.6, 23.9, 11.877, 0.4, 61.58}, {"BFA", "Africa", "Burkina Faso", 
  "2020-06-22", 903., 1., 53., 0., 43.199, 0.048, 2.535, 0., "", "", "", "", 
  "", "", "", 49.07, 2.0903278*^7, 70.151, 17.6, 2.409, 1.358, 1703.102, 
  43.7, 269.048, 2.42, 1.6, 23.9, 11.877, 0.4, 61.58}, 
 {"BFA", "Africa", "Burkina Faso", "2020-06-23", 907., 4., 53., 0., 43.39, 
  0.191, 2.535, 0., "", "", "", "", "", "", "", 49.07, 2.0903278*^7, 70.151, 
  17.6, 2.409, 1.358, 1703.102, 43.7, 269.048, 2.42, 1.6, 23.9, 11.877, 0.4, 
  61.58}, {"BFA", "Africa", "Burkina Faso", "2020-06-24", 919., 12., 53., 0., 
  43.964, 0.574, 2.535, 0., "", "", "", "", "", "", "", 49.07, 2.0903278*^7, 
  70.151, 17.6, 2.409, 1.358, 1703.102, 43.7, 269.048, 2.42, 1.6, 23.9, 
  11.877, 0.4, 61.58}, {"BFA", "Africa", "Burkina Faso", "2020-06-25", 934., 
  15., 53., 0., 44.682, 0.718, 2.535, 0., "", "", "", "", "", "", "", 49.07, 
  2.0903278*^7, 70.151, 17.6, 2.409, 1.358, 1703.102, 43.7, 269.048, 2.42, 
  1.6, 23.9, 11.877, 0.4, 61.58}, {"BFA", "Africa", "Burkina Faso", 
  "2020-06-26", 941., 7., 53., 0., 45.017, 0.335, 2.535, 0., "", "", "", "", 
  "", "", "", 49.07, 2.0903278*^7, 70.151, 17.6, 2.409, 1.358, 1703.102, 
  43.7, 269.048, 2.42, 1.6, 23.9, 11.877, 0.4, 61.58}, 
 {"BFA", "Africa", "Burkina Faso", "2020-06-27", 941., 0., 53., 0., 45.017, 
  0., 2.535, 0., "", "", "", "", "", "", "", 49.07, 2.0903278*^7, 70.151, 
  17.6, 2.409, 1.358, 1703.102, 43.7, 269.048, 2.42, 1.6, 23.9, 11.877, 0.4, 
  61.58}, {"BFA", "Africa", "Burkina Faso", "2020-06-28", 941., 0., 53., 0., 
  45.017, 0., 2.535, 0., "", "", "", "", "", "", "", 49.07, 2.0903278*^7, 
  70.151, 17.6, 2.409, 1.358, 1703.102, 43.7, 269.048, 2.42, 1.6, 23.9, 
  11.877, 0.4, 61.58}, {"BFA", "Africa", "Burkina Faso", "2020-06-29", 959., 
  18., 53., 0., 45.878, 0.861, 2.535, 0., "", "", "", "", "", "", "", 49.07, 
  2.0903278*^7, 70.151, 17.6, 2.409, 1.358, 1703.102, 43.7, 269.048, 2.42, 
  1.6, 23.9, 11.877, 0.4, 61.58}, {"BFA", "Africa", "Burkina Faso", 
  "2020-06-30", 959., 0., 53., 0., 45.878, 0., 2.535, 0., "", "", "", "", "", 
  "", "", 49.07, 2.0903278*^7, 70.151, 17.6, 2.409, 1.358, 1703.102, 43.7, 
  269.048, 2.42, 1.6, 23.9, 11.877, 0.4, 61.58}, 
 {"BFA", "Africa", "Burkina Faso", "2020-07-01", 962., 3., 53., 0., 46.021, 
  0.144, 2.535, 0., "", "", "", "", "", "", "", 49.07, 2.0903278*^7, 70.151, 
  17.6, 2.409, 1.358, 1703.102, 43.7, 269.048, 2.42, 1.6, 23.9, 11.877, 0.4, 
  61.58}, {"BFA", "Africa", "Burkina Faso", "2020-07-02", 962., 0., 53., 0., 
  46.021, 0., 2.535, 0., "", "", "", "", "", "", "", 49.07, 2.0903278*^7, 
  70.151, 17.6, 2.409, 1.358, 1703.102, 43.7, 269.048, 2.42, 1.6, 23.9, 
  11.877, 0.4, 61.58}, {"BFA", "Africa", "Burkina Faso", "2020-07-03", 980., 
  18., 53., 0., 46.883, 0.861, 2.535, 0., "", "", "", "", "", "", "", 49.07, 
  2.0903278*^7, 70.151, 17.6, 2.409, 1.358, 1703.102, 43.7, 269.048, 2.42, 
  1.6, 23.9, 11.877, 0.4, 61.58}, {"BFA", "Africa", "Burkina Faso", 
  "2020-07-04", 987., 7., 53., 0., 47.217, 0.335, 2.535, 0., "", "", "", "", 
  "", "", "", 49.07, 2.0903278*^7, 70.151, 17.6, 2.409, 1.358, 1703.102, 
  43.7, 269.048, 2.42, 1.6, 23.9, 11.877, 0.4, 61.58}, 
 {"BFA", "Africa", "Burkina Faso", "2020-07-05", 987., 0., 53., 0., 47.217, 
  0., 2.535, 0., "", "", "", "", "", "", "", "", 2.0903278*^7, 70.151, 17.6, 
  2.409, 1.358, 1703.102, 43.7, 269.048, 2.42, 1.6, 23.9, 11.877, 0.4, 
  61.58}, {"BFA", "Africa", "Burkina Faso", "2020-07-06", 987., 0., 53., 0., 
  47.217, 0., 2.535, 0., "", "", "", "", "", "", "", "", 2.0903278*^7, 
  70.151, 17.6, 2.409, 1.358, 1703.102, 43.7, 269.048, 2.42, 1.6, 23.9, 
  11.877, 0.4, 61.58}, {"BFA", "Africa", "Burkina Faso", "2020-07-07", 1000., 
  13., 53., 0., 47.839, 0.622, 2.535, 0., "", "", "", "", "", "", "", "", 
  2.0903278*^7, 70.151, 17.6, 2.409, 1.358, 1703.102, 43.7, 269.048, 2.42, 
  1.6, 23.9, 11.877, 0.4, 61.58}, {"BFA", "Africa", "Burkina Faso", 
  "2020-07-08", 1003., 3., 53., 0., 47.983, 0.144, 2.535, 0., "", "", "", "", 
  "", "", "", "", 2.0903278*^7, 70.151, 17.6, 2.409, 1.358, 1703.102, 43.7, 
  269.048, 2.42, 1.6, 23.9, 11.877, 0.4, 61.58}, 
 {"BDI", "Africa", "Burundi", "2020-04-01", 2., 2., 0., 0., 0.168, 0.168, 0., 
  0., "", "", "", "", "", "", "", 13.89, 1.1890781*^7, 423.062, 17.5, 2.562, 
  1.504, 702.225, 71.7, 293.068, 6.05, "", "", 6.144, 0.8, 61.58}, 
 {"BDI", "Africa", "Burundi", "2020-04-02", 2., 0., 0., 0., 0.168, 0., 0., 
  0., "", "", "", "", "", "", "", 13.89, 1.1890781*^7, 423.062, 17.5, 2.562, 
  1.504, 702.225, 71.7, 293.068, 6.05, "", "", 6.144, 0.8, 61.58}, 
 {"BDI", "Africa", "Burundi", "2020-04-03", 3., 1., 0., 0., 0.252, 0.084, 0., 
  0., "", "", "", "", "", "", "", 13.89, 1.1890781*^7, 423.062, 17.5, 2.562, 
  1.504, 702.225, 71.7, 293.068, 6.05, "", "", 6.144, 0.8, 61.58}, 
 {"BDI", "Africa", "Burundi", "2020-04-04", 3., 0., 0., 0., 0.252, 0., 0., 
  0., "", "", "", "", "", "", "", 16.67, 1.1890781*^7, 423.062, 17.5, 2.562, 
  1.504, 702.225, 71.7, 293.068, 6.05, "", "", 6.144, 0.8, 61.58}, 
 {"BDI", "Africa", "Burundi", "2020-04-05", 3., 0., 0., 0., 0.252, 0., 0., 
  0., "", "", "", "", "", "", "", 16.67, 1.1890781*^7, 423.062, 17.5, 2.562, 
  1.504, 702.225, 71.7, 293.068, 6.05, "", "", 6.144, 0.8, 61.58}, 
 {"BDI", "Africa", "Burundi", "2020-04-06", 3., 0., 0., 0., 0.252, 0., 0., 
  0., "", "", "", "", "", "", "", 16.67, 1.1890781*^7, 423.062, 17.5, 2.562, 
  1.504, 702.225, 71.7, 293.068, 6.05, "", "", 6.144, 0.8, 61.58}, 
 {"BDI", "Africa", "Burundi", "2020-04-07", 3., 0., 0., 0., 0.252, 0., 0., 
  0., "", "", "", "", "", "", "", 16.67, 1.1890781*^7, 423.062, 17.5, 2.562, 
  1.504, 702.225, 71.7, 293.068, 6.05, "", "", 6.144, 0.8, 61.58}, 
 {"BDI", "Africa", "Burundi", "2020-04-08", 3., 0., 0., 0., 0.252, 0., 0., 
  0., "", "", "", "", "", "", "", 16.67, 1.1890781*^7, 423.062, 17.5, 2.562, 
  1.504, 702.225, 71.7, 293.068, 6.05, "", "", 6.144, 0.8, 61.58}, 
 {"BDI", "Africa", "Burundi", "2020-04-09", 3., 0., 0., 0., 0.252, 0., 0., 
  0., "", "", "", "", "", "", "", 16.67, 1.1890781*^7, 423.062, 17.5, 2.562, 
  1.504, 702.225, 71.7, 293.068, 6.05, "", "", 6.144, 0.8, 61.58}, 
 {"BDI", "Africa", "Burundi", "2020-04-10", 3., 0., 0., 0., 0.252, 0., 0., 
  0., "", "", "", "", "", "", "", 16.67, 1.1890781*^7, 423.062, 17.5, 2.562, 
  1.504, 702.225, 71.7, 293.068, 6.05, "", "", 6.144, 0.8, 61.58}, 
 {"BDI", "Africa", "Burundi", "2020-04-11", 3., 0., 0., 0., 0.252, 0., 0., 
  0., "", "", "", "", "", "", "", 16.67, 1.1890781*^7, 423.062, 17.5, 2.562, 
  1.504, 702.225, 71.7, 293.068, 6.05, "", "", 6.144, 0.8, 61.58}, 
 {"BDI", "Africa", "Burundi", "2020-04-12", 5., 2., 0., 0., 0.42, 0.168, 0., 
  0., "", "", "", "", "", "", "", 16.67, 1.1890781*^7, 423.062, 17.5, 2.562, 
  1.504, 702.225, 71.7, 293.068, 6.05, "", "", 6.144, 0.8, 61.58}, 
 {"BDI", "Africa", "Burundi", "2020-04-13", 5., 0., 0., 0., 0.42, 0., 0., 0., 
  "", "", "", "", "", "", "", 16.67, 1.1890781*^7, 423.062, 17.5, 2.562, 
  1.504, 702.225, 71.7, 293.068, 6.05, "", "", 6.144, 0.8, 61.58}, 
 {"BDI", "Africa", "Burundi", "2020-04-14", 5., 0., 0., 0., 0.42, 0., 0., 0., 
  "", "", "", "", "", "", "", 22.22, 1.1890781*^7, 423.062, 17.5, 2.562, 
  1.504, 702.225, 71.7, 293.068, 6.05, "", "", 6.144, 0.8, 61.58}, 
 {"BDI", "Africa", "Burundi", "2020-04-15", 5., 0., 1., 1., 0.42, 0., 0.084, 
  0.084, "", "", "", "", "", "", "", 22.22, 1.1890781*^7, 423.062, 17.5, 
  2.562, 1.504, 702.225, 71.7, 293.068, 6.05, "", "", 6.144, 0.8, 61.58}, 
 {"BDI", "Africa", "Burundi", "2020-04-16", 5., 0., 1., 0., 0.42, 0., 0.084, 
  0., "", "", "", "", "", "", "", 22.22, 1.1890781*^7, 423.062, 17.5, 2.562, 
  1.504, 702.225, 71.7, 293.068, 6.05, "", "", 6.144, 0.8, 61.58}, 
 {"BDI", "Africa", "Burundi", "2020-04-17", 5., 0., 1., 0., 0.42, 0., 0.084, 
  0., "", "", "", "", "", "", "", 22.22, 1.1890781*^7, 423.062, 17.5, 2.562, 
  1.504, 702.225, 71.7, 293.068, 6.05, "", "", 6.144, 0.8, 61.58}, 
 {"BDI", "Africa", "Burundi", "2020-04-18", 6., 1., 1., 0., 0.505, 0.084, 
  0.084, 0., "", "", "", "", "", "", "", 22.22, 1.1890781*^7, 423.062, 17.5, 
  2.562, 1.504, 702.225, 71.7, 293.068, 6.05, "", "", 6.144, 0.8, 61.58}, 
 {"BDI", "Africa", "Burundi", "2020-04-19", 6., 0., 1., 0., 0.505, 0., 0.084, 
  0., "", "", "", "", "", "", "", 22.22, 1.1890781*^7, 423.062, 17.5, 2.562, 
  1.504, 702.225, 71.7, 293.068, 6.05, "", "", 6.144, 0.8, 61.58}, 
 {"BDI", "Africa", "Burundi", "2020-04-20", 6., 0., 1., 0., 0.505, 0., 0.084, 
  0., "", "", "", "", "", "", "", 22.22, 1.1890781*^7, 423.062, 17.5, 2.562, 
  1.504, 702.225, 71.7, 293.068, 6.05, "", "", 6.144, 0.8, 61.58}, 
 {"BDI", "Africa", "Burundi", "2020-04-21", 6., 0., 1., 0., 0.505, 0., 0.084, 
  0., "", "", "", "", "", "", "", 22.22, 1.1890781*^7, 423.062, 17.5, 2.562, 
  1.504, 702.225, 71.7, 293.068, 6.05, "", "", 6.144, 0.8, 61.58}, 
 {"BDI", "Africa", "Burundi", "2020-04-22", 6., 0., 1., 0., 0.505, 0., 0.084, 
  0., "", "", "", "", "", "", "", 22.22, 1.1890781*^7, 423.062, 17.5, 2.562, 
  1.504, 702.225, 71.7, 293.068, 6.05, "", "", 6.144, 0.8, 61.58}, 
 {"BDI", "Africa", "Burundi", "2020-04-23", 11., 5., 1., 0., 0.925, 0.42, 
  0.084, 0., "", "", "", "", "", "", "", 22.22, 1.1890781*^7, 423.062, 17.5, 
  2.562, 1.504, 702.225, 71.7, 293.068, 6.05, "", "", 6.144, 0.8, 61.58}, 
 {"BDI", "Africa", "Burundi", "2020-04-24", 11., 0., 1., 0., 0.925, 0., 
  0.084, 0., "", "", "", "", "", "", "", 22.22, 1.1890781*^7, 423.062, 17.5, 
  2.562, 1.504, 702.225, 71.7, 293.068, 6.05, "", "", 6.144, 0.8, 61.58}, 
 {"BDI", "Africa", "Burundi", "2020-04-25", 12., 1., 1., 0., 1.009, 0.084, 
  0.084, 0., "", "", "", "", "", "", "", 22.22, 1.1890781*^7, 423.062, 17.5, 
  2.562, 1.504, 702.225, 71.7, 293.068, 6.05, "", "", 6.144, 0.8, 61.58}, 
 {"BDI", "Africa", "Burundi", "2020-04-26", 15., 3., 1., 0., 1.261, 0.252, 
  0.084, 0., "", "", "", "", "", "", "", 22.22, 1.1890781*^7, 423.062, 17.5, 
  2.562, 1.504, 702.225, 71.7, 293.068, 6.05, "", "", 6.144, 0.8, 61.58}, 
 {"BDI", "Africa", "Burundi", "2020-04-27", 15., 0., 1., 0., 1.261, 0., 
  0.084, 0., "", "", "", "", "", "", "", 22.22, 1.1890781*^7, 423.062, 17.5, 
  2.562, 1.504, 702.225, 71.7, 293.068, 6.05, "", "", 6.144, 0.8, 61.58}, 
 {"BDI", "Africa", "Burundi", "2020-04-28", 15., 0., 1., 0., 1.261, 0., 
  0.084, 0., "", "", "", "", "", "", "", 22.22, 1.1890781*^7, 423.062, 17.5, 
  2.562, 1.504, 702.225, 71.7, 293.068, 6.05, "", "", 6.144, 0.8, 61.58}, 
 {"BDI", "Africa", "Burundi", "2020-04-29", 15., 0., 1., 0., 1.261, 0., 
  0.084, 0., "", "", "", "", "", "", "", 22.22, 1.1890781*^7, 423.062, 17.5, 
  2.562, 1.504, 702.225, 71.7, 293.068, 6.05, "", "", 6.144, 0.8, 61.58}, 
 {"BDI", "Africa", "Burundi", "2020-04-30", 15., 0., 1., 0., 1.261, 0., 
  0.084, 0., "", "", "", "", "", "", "", 22.22, 1.1890781*^7, 423.062, 17.5, 
  2.562, 1.504, 702.225, 71.7, 293.068, 6.05, "", "", 6.144, 0.8, 61.58}, 
 {"BDI", "Africa", "Burundi", "2020-05-01", 15., 0., 1., 0., 1.261, 0., 
  0.084, 0., "", "", "", "", "", "", "", 22.22, 1.1890781*^7, 423.062, 17.5, 
  2.562, 1.504, 702.225, 71.7, 293.068, 6.05, "", "", 6.144, 0.8, 61.58}, 
 {"BDI", "Africa", "Burundi", "2020-05-02", 15., 0., 1., 0., 1.261, 0., 
  0.084, 0., "", "", "", "", "", "", "", 22.22, 1.1890781*^7, 423.062, 17.5, 
  2.562, 1.504, 702.225, 71.7, 293.068, 6.05, "", "", 6.144, 0.8, 61.58}, 
 {"BDI", "Africa", "Burundi", "2020-05-03", 19., 4., 1., 0., 1.598, 0.336, 
  0.084, 0., "", "", "", "", "", "", "", 22.22, 1.1890781*^7, 423.062, 17.5, 
  2.562, 1.504, 702.225, 71.7, 293.068, 6.05, "", "", 6.144, 0.8, 61.58}, 
 {"BDI", "Africa", "Burundi", "2020-05-04", 19., 0., 1., 0., 1.598, 0., 
  0.084, 0., "", "", "", "", "", "", "", 22.22, 1.1890781*^7, 423.062, 17.5, 
  2.562, 1.504, 702.225, 71.7, 293.068, 6.05, "", "", 6.144, 0.8, 61.58}, 
 {"BDI", "Africa", "Burundi", "2020-05-05", 19., 0., 1., 0., 1.598, 0., 
  0.084, 0., "", "", "", "", "", "", "", 22.22, 1.1890781*^7, 423.062, 17.5, 
  2.562, 1.504, 702.225, 71.7, 293.068, 6.05, "", "", 6.144, 0.8, 61.58}, 
 {"BDI", "Africa", "Burundi", "2020-05-06", 19., 0., 1., 0., 1.598, 0., 
  0.084, 0., "", "", "", "", "", "", "", 22.22, 1.1890781*^7, 423.062, 17.5, 
  2.562, 1.504, 702.225, 71.7, 293.068, 6.05, "", "", 6.144, 0.8, 61.58}, 
 {"BDI", "Africa", "Burundi", "2020-05-07", 19., 0., 1., 0., 1.598, 0., 
  0.084, 0., "", "", "", "", "", "", "", 22.22, 1.1890781*^7, 423.062, 17.5, 
  2.562, 1.504, 702.225, 71.7, 293.068, 6.05, "", "", 6.144, 0.8, 61.58}, 
 {"BDI", "Africa", "Burundi", "2020-05-08", 19., 0., 1., 0., 1.598, 0., 
  0.084, 0., "", "", "", "", "", "", "", 22.22, 1.1890781*^7, 423.062, 17.5, 
  2.562, 1.504, 702.225, 71.7, 293.068, 6.05, "", "", 6.144, 0.8, 61.58}, 
 {"BDI", "Africa", "Burundi", "2020-05-09", 19., 0., 1., 0., 1.598, 0., 
  0.084, 0., "", "", "", "", "", "", "", 22.22, 1.1890781*^7, 423.062, 17.5, 
  2.562, 1.504, 702.225, 71.7, 293.068, 6.05, "", "", 6.144, 0.8, 61.58}, 
 {"BDI", "Africa", "Burundi", "2020-05-10", 19., 0., 1., 0., 1.598, 0., 
  0.084, 0., "", "", "", "", "", "", "", 22.22, 1.1890781*^7, 423.062, 17.5, 
  2.562, 1.504, 702.225, 71.7, 293.068, 6.05, "", "", 6.144, 0.8, 61.58}, 
 {"BDI", "Africa", "Burundi", "2020-05-11", 19., 0., 1., 0., 1.598, 0., 
  0.084, 0., "", "", "", "", "", "", "", 22.22, 1.1890781*^7, 423.062, 17.5, 
  2.562, 1.504, 702.225, 71.7, 293.068, 6.05, "", "", 6.144, 0.8, 61.58}, 
 {"BDI", "Africa", "Burundi", "2020-05-12", 19., 0., 1., 0., 1.598, 0., 
  0.084, 0., "", "", "", "", "", "", "", 22.22, 1.1890781*^7, 423.062, 17.5, 
  2.562, 1.504, 702.225, 71.7, 293.068, 6.05, "", "", 6.144, 0.8, 61.58}, 
 {"BDI", "Africa", "Burundi", "2020-05-13", 27., 8., 1., 0., 2.271, 0.673, 
  0.084, 0., "", "", "", "", "", "", "", 22.22, 1.1890781*^7, 423.062, 17.5, 
  2.562, 1.504, 702.225, 71.7, 293.068, 6.05, "", "", 6.144, 0.8, 61.58}, 
 {"BDI", "Africa", "Burundi", "2020-05-14", 27., 0., 1., 0., 2.271, 0., 
  0.084, 0., "", "", "", "", "", "", "", 22.22, 1.1890781*^7, 423.062, 17.5, 
  2.562, 1.504, 702.225, 71.7, 293.068, 6.05, "", "", 6.144, 0.8, 61.58}, 
 {"BDI", "Africa", "Burundi", "2020-05-15", 27., 0., 1., 0., 2.271, 0., 
  0.084, 0., "", "", "", "", "", "", "", 22.22, 1.1890781*^7, 423.062, 17.5, 
  2.562, 1.504, 702.225, 71.7, 293.068, 6.05, "", "", 6.144, 0.8, 61.58}, 
 {"BDI", "Africa", "Burundi", "2020-05-16", 27., 0., 1., 0., 2.271, 0., 
  0.084, 0., "", "", "", "", "", "", "", 22.22, 1.1890781*^7, 423.062, 17.5, 
  2.562, 1.504, 702.225, 71.7, 293.068, 6.05, "", "", 6.144, 0.8, 61.58}, 
 {"BDI", "Africa", "Burundi", "2020-05-17", 27., 0., 1., 0., 2.271, 0., 
  0.084, 0., "", "", "", "", "", "", "", 22.22, 1.1890781*^7, 423.062, 17.5, 
  2.562, 1.504, 702.225, 71.7, 293.068, 6.05, "", "", 6.144, 0.8, 61.58}, 
 {"BDI", "Africa", "Burundi", "2020-05-18", 42., 15., 1., 0., 3.532, 1.261, 
  0.084, 0., "", "", "", "", "", "", "", 22.22, 1.1890781*^7, 423.062, 17.5, 
  2.562, 1.504, 702.225, 71.7, 293.068, 6.05, "", "", 6.144, 0.8, 61.58}, 
 {"BDI", "Africa", "Burundi", "2020-05-19", 42., 0., 1., 0., 3.532, 0., 
  0.084, 0., "", "", "", "", "", "", "", 22.22, 1.1890781*^7, 423.062, 17.5, 
  2.562, 1.504, 702.225, 71.7, 293.068, 6.05, "", "", 6.144, 0.8, 61.58}, 
 {"BDI", "Africa", "Burundi", "2020-05-20", 42., 0., 1., 0., 3.532, 0., 
  0.084, 0., "", "", "", "", "", "", "", 22.22, 1.1890781*^7, 423.062, 17.5, 
  2.562, 1.504, 702.225, 71.7, 293.068, 6.05, "", "", 6.144, 0.8, 61.58}, 
 {"BDI", "Africa", "Burundi", "2020-05-21", 42., 0., 1., 0., 3.532, 0., 
  0.084, 0., "", "", "", "", "", "", "", 22.22, 1.1890781*^7, 423.062, 17.5, 
  2.562, 1.504, 702.225, 71.7, 293.068, 6.05, "", "", 6.144, 0.8, 61.58}, 
 {"BDI", "Africa", "Burundi", "2020-05-22", 42., 0., 1., 0., 3.532, 0., 
  0.084, 0., "", "", "", "", "", "", "", 22.22, 1.1890781*^7, 423.062, 17.5, 
  2.562, 1.504, 702.225, 71.7, 293.068, 6.05, "", "", 6.144, 0.8, 61.58}, 
 {"BDI", "Africa", "Burundi", "2020-05-23", 42., 0., 1., 0., 3.532, 0., 
  0.084, 0., "", "", "", "", "", "", "", 22.22, 1.1890781*^7, 423.062, 17.5, 
  2.562, 1.504, 702.225, 71.7, 293.068, 6.05, "", "", 6.144, 0.8, 61.58}, 
 {"BDI", "Africa", "Burundi", "2020-05-24", 42., 0., 1., 0., 3.532, 0., 
  0.084, 0., "", "", "", "", "", "", "", 22.22, 1.1890781*^7, 423.062, 17.5, 
  2.562, 1.504, 702.225, 71.7, 293.068, 6.05, "", "", 6.144, 0.8, 61.58}, 
 {"BDI", "Africa", "Burundi", "2020-05-25", 42., 0., 1., 0., 3.532, 0., 
  0.084, 0., "", "", "", "", "", "", "", 22.22, 1.1890781*^7, 423.062, 17.5, 
  2.562, 1.504, 702.225, 71.7, 293.068, 6.05, "", "", 6.144, 0.8, 61.58}, 
 {"BDI", "Africa", "Burundi", "2020-05-26", 42., 0., 1., 0., 3.532, 0., 
  0.084, 0., "", "", "", "", "", "", "", 22.22, 1.1890781*^7, 423.062, 17.5, 
  2.562, 1.504, 702.225, 71.7, 293.068, 6.05, "", "", 6.144, 0.8, 61.58}, 
 {"BDI", "Africa", "Burundi", "2020-05-27", 42., 0., 1., 0., 3.532, 0., 
  0.084, 0., "", "", "", "", "", "", "", 22.22, 1.1890781*^7, 423.062, 17.5, 
  2.562, 1.504, 702.225, 71.7, 293.068, 6.05, "", "", 6.144, 0.8, 61.58}, 
 {"BDI", "Africa", "Burundi", "2020-05-28", 42., 0., 1., 0., 3.532, 0., 
  0.084, 0., "", "", "", "", "", "", "", 22.22, 1.1890781*^7, 423.062, 17.5, 
  2.562, 1.504, 702.225, 71.7, 293.068, 6.05, "", "", 6.144, 0.8, 61.58}, 
 {"BDI", "Africa", "Burundi", "2020-05-29", 42., 0., 1., 0., 3.532, 0., 
  0.084, 0., "", "", "", "", "", "", "", 22.22, 1.1890781*^7, 423.062, 17.5, 
  2.562, 1.504, 702.225, 71.7, 293.068, 6.05, "", "", 6.144, 0.8, 61.58}, 
 {"BDI", "Africa", "Burundi", "2020-05-30", 42., 0., 1., 0., 3.532, 0., 
  0.084, 0., "", "", "", "", "", "", "", 22.22, 1.1890781*^7, 423.062, 17.5, 
  2.562, 1.504, 702.225, 71.7, 293.068, 6.05, "", "", 6.144, 0.8, 61.58}, 
 {"BDI", "Africa", "Burundi", "2020-05-31", 42., 0., 1., 0., 3.532, 0., 
  0.084, 0., "", "", "", "", "", "", "", 22.22, 1.1890781*^7, 423.062, 17.5, 
  2.562, 1.504, 702.225, 71.7, 293.068, 6.05, "", "", 6.144, 0.8, 61.58}, 
 {"BDI", "Africa", "Burundi", "2020-06-01", 63., 21., 1., 0., 5.298, 1.766, 
  0.084, 0., "", "", "", "", "", "", "", 22.22, 1.1890781*^7, 423.062, 17.5, 
  2.562, 1.504, 702.225, 71.7, 293.068, 6.05, "", "", 6.144, 0.8, 61.58}, 
 {"BDI", "Africa", "Burundi", "2020-06-02", 63., 0., 1., 0., 5.298, 0., 
  0.084, 0., "", "", "", "", "", "", "", 22.22, 1.1890781*^7, 423.062, 17.5, 
  2.562, 1.504, 702.225, 71.7, 293.068, 6.05, "", "", 6.144, 0.8, 61.58}, 
 {"BDI", "Africa", "Burundi", "2020-06-03", 63., 0., 1., 0., 5.298, 0., 
  0.084, 0., "", "", "", "", "", "", "", 22.22, 1.1890781*^7, 423.062, 17.5, 
  2.562, 1.504, 702.225, 71.7, 293.068, 6.05, "", "", 6.144, 0.8, 61.58}, 
 {"BDI", "Africa", "Burundi", "2020-06-04", 63., 0., 1., 0., 5.298, 0., 
  0.084, 0., "", "", "", "", "", "", "", 22.22, 1.1890781*^7, 423.062, 17.5, 
  2.562, 1.504, 702.225, 71.7, 293.068, 6.05, "", "", 6.144, 0.8, 61.58}, 
 {"BDI", "Africa", "Burundi", "2020-06-05", 63., 0., 1., 0., 5.298, 0., 
  0.084, 0., "", "", "", "", "", "", "", 22.22, 1.1890781*^7, 423.062, 17.5, 
  2.562, 1.504, 702.225, 71.7, 293.068, 6.05, "", "", 6.144, 0.8, 61.58}, 
 {"BDI", "Africa", "Burundi", "2020-06-06", 63., 0., 1., 0., 5.298, 0., 
  0.084, 0., "", "", "", "", "", "", "", 22.22, 1.1890781*^7, 423.062, 17.5, 
  2.562, 1.504, 702.225, 71.7, 293.068, 6.05, "", "", 6.144, 0.8, 61.58}, 
 {"BDI", "Africa", "Burundi", "2020-06-07", 83., 20., 1., 0., 6.98, 1.682, 
  0.084, 0., "", "", "", "", "", "", "", 22.22, 1.1890781*^7, 423.062, 17.5, 
  2.562, 1.504, 702.225, 71.7, 293.068, 6.05, "", "", 6.144, 0.8, 61.58}, 
 {"BDI", "Africa", "Burundi", "2020-06-08", 83., 0., 1., 0., 6.98, 0., 0.084, 
  0., "", "", "", "", "", "", "", 22.22, 1.1890781*^7, 423.062, 17.5, 2.562, 
  1.504, 702.225, 71.7, 293.068, 6.05, "", "", 6.144, 0.8, 61.58}, 
 {"BDI", "Africa", "Burundi", "2020-06-09", 83., 0., 1., 0., 6.98, 0., 0.084, 
  0., "", "", "", "", "", "", "", 22.22, 1.1890781*^7, 423.062, 17.5, 2.562, 
  1.504, 702.225, 71.7, 293.068, 6.05, "", "", 6.144, 0.8, 61.58}, 
 {"BDI", "Africa", "Burundi", "2020-06-10", 83., 0., 1., 0., 6.98, 0., 0.084, 
  0., "", "", "", "", "", "", "", 22.22, 1.1890781*^7, 423.062, 17.5, 2.562, 
  1.504, 702.225, 71.7, 293.068, 6.05, "", "", 6.144, 0.8, 61.58}, 
 {"BDI", "Africa", "Burundi", "2020-06-11", 83., 0., 1., 0., 6.98, 0., 0.084, 
  0., "", "", "", "", "", "", "", 19.44, 1.1890781*^7, 423.062, 17.5, 2.562, 
  1.504, 702.225, 71.7, 293.068, 6.05, "", "", 6.144, 0.8, 61.58}, 
 {"BDI", "Africa", "Burundi", "2020-06-12", 94., 11., 1., 0., 7.905, 0.925, 
  0.084, 0., "", "", "", "", "", "", "", 19.44, 1.1890781*^7, 423.062, 17.5, 
  2.562, 1.504, 702.225, 71.7, 293.068, 6.05, "", "", 6.144, 0.8, 61.58}, 
 {"BDI", "Africa", "Burundi", "2020-06-13", 94., 0., 1., 0., 7.905, 0., 
  0.084, 0., "", "", "", "", "", "", "", 19.44, 1.1890781*^7, 423.062, 17.5, 
  2.562, 1.504, 702.225, 71.7, 293.068, 6.05, "", "", 6.144, 0.8, 61.58}, 
 {"BDI", "Africa", "Burundi", "2020-06-14", 94., 0., 1., 0., 7.905, 0., 
  0.084, 0., "", "", "", "", "", "", "", 19.44, 1.1890781*^7, 423.062, 17.5, 
  2.562, 1.504, 702.225, 71.7, 293.068, 6.05, "", "", 6.144, 0.8, 61.58}, 
 {"BDI", "Africa", "Burundi", "2020-06-15", 94., 0., 1., 0., 7.905, 0., 
  0.084, 0., "", "", "", "", "", "", "", 19.44, 1.1890781*^7, 423.062, 17.5, 
  2.562, 1.504, 702.225, 71.7, 293.068, 6.05, "", "", 6.144, 0.8, 61.58}, 
 {"BDI", "Africa", "Burundi", "2020-06-16", 104., 10., 1., 0., 8.746, 0.841, 
  0.084, 0., "", "", "", "", "", "", "", 19.44, 1.1890781*^7, 423.062, 17.5, 
  2.562, 1.504, 702.225, 71.7, 293.068, 6.05, "", "", 6.144, 0.8, 61.58}, 
 {"BDI", "Africa", "Burundi", "2020-06-17", 104., 0., 1., 0., 8.746, 0., 
  0.084, 0., "", "", "", "", "", "", "", 19.44, 1.1890781*^7, 423.062, 17.5, 
  2.562, 1.504, 702.225, 71.7, 293.068, 6.05, "", "", 6.144, 0.8, 61.58}, 
 {"BDI", "Africa", "Burundi", "2020-06-18", 104., 0., 1., 0., 8.746, 0., 
  0.084, 0., "", "", "", "", "", "", "", 19.44, 1.1890781*^7, 423.062, 17.5, 
  2.562, 1.504, 702.225, 71.7, 293.068, 6.05, "", "", 6.144, 0.8, 61.58}, 
 {"BDI", "Africa", "Burundi", "2020-06-19", 104., 0., 1., 0., 8.746, 0., 
  0.084, 0., "", "", "", "", "", "", "", 19.44, 1.1890781*^7, 423.062, 17.5, 
  2.562, 1.504, 702.225, 71.7, 293.068, 6.05, "", "", 6.144, 0.8, 61.58}, 
 {"BDI", "Africa", "Burundi", "2020-06-20", 104., 0., 1., 0., 8.746, 0., 
  0.084, 0., "", "", "", "", "", "", "", 19.44, 1.1890781*^7, 423.062, 17.5, 
  2.562, 1.504, 702.225, 71.7, 293.068, 6.05, "", "", 6.144, 0.8, 61.58}, 
 {"BDI", "Africa", "Burundi", "2020-06-21", 144., 40., 1., 0., 12.11, 3.364, 
  0.084, 0., "", "", "", "", "", "", "", 19.44, 1.1890781*^7, 423.062, 17.5, 
  2.562, 1.504, 702.225, 71.7, 293.068, 6.05, "", "", 6.144, 0.8, 61.58}, 
 {"BDI", "Africa", "Burundi", "2020-06-22", 144., 0., 1., 0., 12.11, 0., 
  0.084, 0., "", "", "", "", "", "", "", 19.44, 1.1890781*^7, 423.062, 17.5, 
  2.562, 1.504, 702.225, 71.7, 293.068, 6.05, "", "", 6.144, 0.8, 61.58}, 
 {"BDI", "Africa", "Burundi", "2020-06-23", 144., 0., 1., 0., 12.11, 0., 
  0.084, 0., "", "", "", "", "", "", "", 19.44, 1.1890781*^7, 423.062, 17.5, 
  2.562, 1.504, 702.225, 71.7, 293.068, 6.05, "", "", 6.144, 0.8, 61.58}, 
 {"BDI", "Africa", "Burundi", "2020-06-24", 144., 0., 1., 0., 12.11, 0., 
  0.084, 0., "", "", "", "", "", "", "", 19.44, 1.1890781*^7, 423.062, 17.5, 
  2.562, 1.504, 702.225, 71.7, 293.068, 6.05, "", "", 6.144, 0.8, 61.58}, 
 {"BDI", "Africa", "Burundi", "2020-06-25", 144., 0., 1., 0., 12.11, 0., 
  0.084, 0., "", "", "", "", "", "", "", 19.44, 1.1890781*^7, 423.062, 17.5, 
  2.562, 1.504, 702.225, 71.7, 293.068, 6.05, "", "", 6.144, 0.8, 61.58}, 
 {"BDI", "Africa", "Burundi", "2020-06-26", 144., 0., 1., 0., 12.11, 0., 
  0.084, 0., "", "", "", "", "", "", "", 19.44, 1.1890781*^7, 423.062, 17.5, 
  2.562, 1.504, 702.225, 71.7, 293.068, 6.05, "", "", 6.144, 0.8, 61.58}, 
 {"BDI", "Africa", "Burundi", "2020-06-27", 144., 0., 1., 0., 12.11, 0., 
  0.084, 0., "", "", "", "", "", "", "", 19.44, 1.1890781*^7, 423.062, 17.5, 
  2.562, 1.504, 702.225, 71.7, 293.068, 6.05, "", "", 6.144, 0.8, 61.58}, 
 {"BDI", "Africa", "Burundi", "2020-06-28", 144., 0., 1., 0., 12.11, 0., 
  0.084, 0., "", "", "", "", "", "", "", 19.44, 1.1890781*^7, 423.062, 17.5, 
  2.562, 1.504, 702.225, 71.7, 293.068, 6.05, "", "", 6.144, 0.8, 61.58}, 
 {"BDI", "Africa", "Burundi", "2020-06-29", 170., 26., 1., 0., 14.297, 2.187, 
  0.084, 0., "", "", "", "", "", "", "", 19.44, 1.1890781*^7, 423.062, 17.5, 
  2.562, 1.504, 702.225, 71.7, 293.068, 6.05, "", "", 6.144, 0.8, 61.58}, 
 {"BDI", "Africa", "Burundi", "2020-06-30", 170., 0., 1., 0., 14.297, 0., 
  0.084, 0., "", "", "", "", "", "", "", 19.44, 1.1890781*^7, 423.062, 17.5, 
  2.562, 1.504, 702.225, 71.7, 293.068, 6.05, "", "", 6.144, 0.8, 61.58}, 
 {"BDI", "Africa", "Burundi", "2020-07-01", 170., 0., 1., 0., 14.297, 0., 
  0.084, 0., "", "", "", "", "", "", "", 19.44, 1.1890781*^7, 423.062, 17.5, 
  2.562, 1.504, 702.225, 71.7, 293.068, 6.05, "", "", 6.144, 0.8, 61.58}, 
 {"BDI", "Africa", "Burundi", "2020-07-02", 170., 0., 1., 0., 14.297, 0., 
  0.084, 0., "", "", "", "", "", "", "", 19.44, 1.1890781*^7, 423.062, 17.5, 
  2.562, 1.504, 702.225, 71.7, 293.068, 6.05, "", "", 6.144, 0.8, 61.58}, 
 {"BDI", "Africa", "Burundi", "2020-07-03", 170., 0., 1., 0., 14.297, 0., 
  0.084, 0., "", "", "", "", "", "", "", "", 1.1890781*^7, 423.062, 17.5, 
  2.562, 1.504, 702.225, 71.7, 293.068, 6.05, "", "", 6.144, 0.8, 61.58}, 
 {"BDI", "Africa", "Burundi", "2020-07-04", 191., 21., 1., 0., 16.063, 1.766, 
  0.084, 0., "", "", "", "", "", "", "", "", 1.1890781*^7, 423.062, 17.5, 
  2.562, 1.504, 702.225, 71.7, 293.068, 6.05, "", "", 6.144, 0.8, 61.58}, 
 {"BDI", "Africa", "Burundi", "2020-07-05", 191., 0., 1., 0., 16.063, 0., 
  0.084, 0., "", "", "", "", "", "", "", "", 1.1890781*^7, 423.062, 17.5, 
  2.562, 1.504, 702.225, 71.7, 293.068, 6.05, "", "", 6.144, 0.8, 61.58}, 
 {"BDI", "Africa", "Burundi", "2020-07-06", 191., 0., 1., 0., 16.063, 0., 
  0.084, 0., "", "", "", "", "", "", "", "", 1.1890781*^7, 423.062, 17.5, 
  2.562, 1.504, 702.225, 71.7, 293.068, 6.05, "", "", 6.144, 0.8, 61.58}, 
 {"BDI", "Africa", "Burundi", "2020-07-07", 191., 0., 1., 0., 16.063, 0., 
  0.084, 0., "", "", "", "", "", "", "", "", 1.1890781*^7, 423.062, 17.5, 
  2.562, 1.504, 702.225, 71.7, 293.068, 6.05, "", "", 6.144, 0.8, 61.58}, 
 {"BDI", "Africa", "Burundi", "2020-07-08", 191., 0., 1., 0., 16.063, 0., 
  0.084, 0., "", "", "", "", "", "", "", "", 1.1890781*^7, 423.062, 17.5, 
  2.562, 1.504, 702.225, 71.7, 293.068, 6.05, "", "", 6.144, 0.8, 61.58}, 
 {"KHM", "Asia", "Cambodia", "2019-12-31", 0., 0., 0., 0., 0., 0., 0., 0., 
  "", "", "", "", "", "", "", "", 1.6718971*^7, 90.672, 25.6, 4.412, 2.385, 
  3645.07, "", 270.892, 4., 2., 33.7, 66.229, 0.8, 69.82}, 
 {"KHM", "Asia", "Cambodia", "2020-01-01", 0., 0., 0., 0., 0., 0., 0., 0., 
  "", "", "", "", "", "", "", 0., 1.6718971*^7, 90.672, 25.6, 4.412, 2.385, 
  3645.07, "", 270.892, 4., 2., 33.7, 66.229, 0.8, 69.82}, 
 {"KHM", "Asia", "Cambodia", "2020-01-02", 0., 0., 0., 0., 0., 0., 0., 0., 
  "", "", "", "", "", "", "", 0., 1.6718971*^7, 90.672, 25.6, 4.412, 2.385, 
  3645.07, "", 270.892, 4., 2., 33.7, 66.229, 0.8, 69.82}, 
 {"KHM", "Asia", "Cambodia", "2020-01-03", 0., 0., 0., 0., 0., 0., 0., 0., 
  "", "", "", "", "", "", "", 0., 1.6718971*^7, 90.672, 25.6, 4.412, 2.385, 
  3645.07, "", 270.892, 4., 2., 33.7, 66.229, 0.8, 69.82}, 
 {"KHM", "Asia", "Cambodia", "2020-01-04", 0., 0., 0., 0., 0., 0., 0., 0., 
  "", "", "", "", "", "", "", 0., 1.6718971*^7, 90.672, 25.6, 4.412, 2.385, 
  3645.07, "", 270.892, 4., 2., 33.7, 66.229, 0.8, 69.82}, 
 {"KHM", "Asia", "Cambodia", "2020-01-05", 0., 0., 0., 0., 0., 0., 0., 0., 
  "", "", "", "", "", "", "", 0., 1.6718971*^7, 90.672, 25.6, 4.412, 2.385, 
  3645.07, "", 270.892, 4., 2., 33.7, 66.229, 0.8, 69.82}, 
 {"KHM", "Asia", "Cambodia", "2020-01-06", 0., 0., 0., 0., 0., 0., 0., 0., 
  "", "", "", "", "", "", "", 0., 1.6718971*^7, 90.672, 25.6, 4.412, 2.385, 
  3645.07, "", 270.892, 4., 2., 33.7, 66.229, 0.8, 69.82}, 
 {"KHM", "Asia", "Cambodia", "2020-01-07", 0., 0., 0., 0., 0., 0., 0., 0., 
  "", "", "", "", "", "", "", 0., 1.6718971*^7, 90.672, 25.6, 4.412, 2.385, 
  3645.07, "", 270.892, 4., 2., 33.7, 66.229, 0.8, 69.82}, 
 {"KHM", "Asia", "Cambodia", "2020-01-08", 0., 0., 0., 0., 0., 0., 0., 0., 
  "", "", "", "", "", "", "", 0., 1.6718971*^7, 90.672, 25.6, 4.412, 2.385, 
  3645.07, "", 270.892, 4., 2., 33.7, 66.229, 0.8, 69.82}, 
 {"KHM", "Asia", "Cambodia", "2020-01-09", 0., 0., 0., 0., 0., 0., 0., 0., 
  "", "", "", "", "", "", "", 0., 1.6718971*^7, 90.672, 25.6, 4.412, 2.385, 
  3645.07, "", 270.892, 4., 2., 33.7, 66.229, 0.8, 69.82}, 
 {"KHM", "Asia", "Cambodia", "2020-01-10", 0., 0., 0., 0., 0., 0., 0., 0., 
  "", "", "", "", "", "", "", 0., 1.6718971*^7, 90.672, 25.6, 4.412, 2.385, 
  3645.07, "", 270.892, 4., 2., 33.7, 66.229, 0.8, 69.82}, 
 {"KHM", "Asia", "Cambodia", "2020-01-11", 0., 0., 0., 0., 0., 0., 0., 0., 
  "", "", "", "", "", "", "", 0., 1.6718971*^7, 90.672, 25.6, 4.412, 2.385, 
  3645.07, "", 270.892, 4., 2., 33.7, 66.229, 0.8, 69.82}, 
 {"KHM", "Asia", "Cambodia", "2020-01-12", 0., 0., 0., 0., 0., 0., 0., 0., 
  "", "", "", "", "", "", "", 0., 1.6718971*^7, 90.672, 25.6, 4.412, 2.385, 
  3645.07, "", 270.892, 4., 2., 33.7, 66.229, 0.8, 69.82}, 
 {"KHM", "Asia", "Cambodia", "2020-01-13", 0., 0., 0., 0., 0., 0., 0., 0., 
  "", "", "", "", "", "", "", 0., 1.6718971*^7, 90.672, 25.6, 4.412, 2.385, 
  3645.07, "", 270.892, 4., 2., 33.7, 66.229, 0.8, 69.82}, 
 {"KHM", "Asia", "Cambodia", "2020-01-14", 0., 0., 0., 0., 0., 0., 0., 0., 
  "", "", "", "", "", "", "", 0., 1.6718971*^7, 90.672, 25.6, 4.412, 2.385, 
  3645.07, "", 270.892, 4., 2., 33.7, 66.229, 0.8, 69.82}, 
 {"KHM", "Asia", "Cambodia", "2020-01-15", 0., 0., 0., 0., 0., 0., 0., 0., 
  "", "", "", "", "", "", "", 0., 1.6718971*^7, 90.672, 25.6, 4.412, 2.385, 
  3645.07, "", 270.892, 4., 2., 33.7, 66.229, 0.8, 69.82}, 
 {"KHM", "Asia", "Cambodia", "2020-01-16", 0., 0., 0., 0., 0., 0., 0., 0., 
  "", "", "", "", "", "", "", 0., 1.6718971*^7, 90.672, 25.6, 4.412, 2.385, 
  3645.07, "", 270.892, 4., 2., 33.7, 66.229, 0.8, 69.82}, 
 {"KHM", "Asia", "Cambodia", "2020-01-17", 0., 0., 0., 0., 0., 0., 0., 0., 
  "", "", "", "", "", "", "", 0., 1.6718971*^7, 90.672, 25.6, 4.412, 2.385, 
  3645.07, "", 270.892, 4., 2., 33.7, 66.229, 0.8, 69.82}, 
 {"KHM", "Asia", "Cambodia", "2020-01-18", 0., 0., 0., 0., 0., 0., 0., 0., 
  "", "", "", "", "", "", "", 0., 1.6718971*^7, 90.672, 25.6, 4.412, 2.385, 
  3645.07, "", 270.892, 4., 2., 33.7, 66.229, 0.8, 69.82}, 
 {"KHM", "Asia", "Cambodia", "2020-01-19", 0., 0., 0., 0., 0., 0., 0., 0., 
  "", "", "", "", "", "", "", 0., 1.6718971*^7, 90.672, 25.6, 4.412, 2.385, 
  3645.07, "", 270.892, 4., 2., 33.7, 66.229, 0.8, 69.82}, 
 {"KHM", "Asia", "Cambodia", "2020-01-20", 0., 0., 0., 0., 0., 0., 0., 0., 
  "", "", "", "", "", "", "", 0., 1.6718971*^7, 90.672, 25.6, 4.412, 2.385, 
  3645.07, "", 270.892, 4., 2., 33.7, 66.229, 0.8, 69.82}, 
 {"KHM", "Asia", "Cambodia", "2020-01-21", 0., 0., 0., 0., 0., 0., 0., 0., 
  "", "", "", "", "", "", "", 0., 1.6718971*^7, 90.672, 25.6, 4.412, 2.385, 
  3645.07, "", 270.892, 4., 2., 33.7, 66.229, 0.8, 69.82}, 
 {"KHM", "Asia", "Cambodia", "2020-01-22", 0., 0., 0., 0., 0., 0., 0., 0., 
  "", "", "", "", "", "", "", 0., 1.6718971*^7, 90.672, 25.6, 4.412, 2.385, 
  3645.07, "", 270.892, 4., 2., 33.7, 66.229, 0.8, 69.82}, 
 {"KHM", "Asia", "Cambodia", "2020-01-23", 0., 0., 0., 0., 0., 0., 0., 0., 
  "", "", "", "", "", "", "", 0., 1.6718971*^7, 90.672, 25.6, 4.412, 2.385, 
  3645.07, "", 270.892, 4., 2., 33.7, 66.229, 0.8, 69.82}, 
 {"KHM", "Asia", "Cambodia", "2020-01-24", 0., 0., 0., 0., 0., 0., 0., 0., 
  "", "", "", "", "", "", "", 0., 1.6718971*^7, 90.672, 25.6, 4.412, 2.385, 
  3645.07, "", 270.892, 4., 2., 33.7, 66.229, 0.8, 69.82}, 
 {"KHM", "Asia", "Cambodia", "2020-01-25", 0., 0., 0., 0., 0., 0., 0., 0., 
  "", "", "", "", "", "", "", 0., 1.6718971*^7, 90.672, 25.6, 4.412, 2.385, 
  3645.07, "", 270.892, 4., 2., 33.7, 66.229, 0.8, 69.82}, 
 {"KHM", "Asia", "Cambodia", "2020-01-26", 0., 0., 0., 0., 0., 0., 0., 0., 
  "", "", "", "", "", "", "", 0., 1.6718971*^7, 90.672, 25.6, 4.412, 2.385, 
  3645.07, "", 270.892, 4., 2., 33.7, 66.229, 0.8, 69.82}, 
 {"KHM", "Asia", "Cambodia", "2020-01-27", 0., 0., 0., 0., 0., 0., 0., 0., 
  "", "", "", "", "", "", "", 0., 1.6718971*^7, 90.672, 25.6, 4.412, 2.385, 
  3645.07, "", 270.892, 4., 2., 33.7, 66.229, 0.8, 69.82}, 
 {"KHM", "Asia", "Cambodia", "2020-01-28", 1., 1., 0., 0., 0.06, 0.06, 0., 
  0., "", "", "", "", "", "", "", 0., 1.6718971*^7, 90.672, 25.6, 4.412, 
  2.385, 3645.07, "", 270.892, 4., 2., 33.7, 66.229, 0.8, 69.82}, 
 {"KHM", "Asia", "Cambodia", "2020-01-29", 1., 0., 0., 0., 0.06, 0., 0., 0., 
  "", "", "", "", "", "", "", 0., 1.6718971*^7, 90.672, 25.6, 4.412, 2.385, 
  3645.07, "", 270.892, 4., 2., 33.7, 66.229, 0.8, 69.82}, 
 {"KHM", "Asia", "Cambodia", "2020-01-30", 1., 0., 0., 0., 0.06, 0., 0., 0., 
  "", "", "", "", "", "", "", 0., 1.6718971*^7, 90.672, 25.6, 4.412, 2.385, 
  3645.07, "", 270.892, 4., 2., 33.7, 66.229, 0.8, 69.82}, 
 {"KHM", "Asia", "Cambodia", "2020-01-31", 1., 0., 0., 0., 0.06, 0., 0., 0., 
  "", "", "", "", "", "", "", 0., 1.6718971*^7, 90.672, 25.6, 4.412, 2.385, 
  3645.07, "", 270.892, 4., 2., 33.7, 66.229, 0.8, 69.82}, 
 {"KHM", "Asia", "Cambodia", "2020-02-01", 1., 0., 0., 0., 0.06, 0., 0., 0., 
  "", "", "", "", "", "", "", 0., 1.6718971*^7, 90.672, 25.6, 4.412, 2.385, 
  3645.07, "", 270.892, 4., 2., 33.7, 66.229, 0.8, 69.82}, 
 {"KHM", "Asia", "Cambodia", "2020-02-02", 1., 0., 0., 0., 0.06, 0., 0., 0., 
  "", "", "", "", "", "", "", 0., 1.6718971*^7, 90.672, 25.6, 4.412, 2.385, 
  3645.07, "", 270.892, 4., 2., 33.7, 66.229, 0.8, 69.82}, 
 {"KHM", "Asia", "Cambodia", "2020-02-03", 1., 0., 0., 0., 0.06, 0., 0., 0., 
  "", "", "", "", "", "", "", 0., 1.6718971*^7, 90.672, 25.6, 4.412, 2.385, 
  3645.07, "", 270.892, 4., 2., 33.7, 66.229, 0.8, 69.82}, 
 {"KHM", "Asia", "Cambodia", "2020-02-04", 1., 0., 0., 0., 0.06, 0., 0., 0., 
  "", "", "", "", "", "", "", 0., 1.6718971*^7, 90.672, 25.6, 4.412, 2.385, 
  3645.07, "", 270.892, 4., 2., 33.7, 66.229, 0.8, 69.82}, 
 {"KHM", "Asia", "Cambodia", "2020-02-05", 1., 0., 0., 0., 0.06, 0., 0., 0., 
  "", "", "", "", "", "", "", 0., 1.6718971*^7, 90.672, 25.6, 4.412, 2.385, 
  3645.07, "", 270.892, 4., 2., 33.7, 66.229, 0.8, 69.82}, 
 {"KHM", "Asia", "Cambodia", "2020-02-06", 1., 0., 0., 0., 0.06, 0., 0., 0., 
  "", "", "", "", "", "", "", 0., 1.6718971*^7, 90.672, 25.6, 4.412, 2.385, 
  3645.07, "", 270.892, 4., 2., 33.7, 66.229, 0.8, 69.82}, 
 {"KHM", "Asia", "Cambodia", "2020-02-07", 1., 0., 0., 0., 0.06, 0., 0., 0., 
  "", "", "", "", "", "", "", 0., 1.6718971*^7, 90.672, 25.6, 4.412, 2.385, 
  3645.07, "", 270.892, 4., 2., 33.7, 66.229, 0.8, 69.82}, 
 {"KHM", "Asia", "Cambodia", "2020-02-08", 1., 0., 0., 0., 0.06, 0., 0., 0., 
  "", "", "", "", "", "", "", 0., 1.6718971*^7, 90.672, 25.6, 4.412, 2.385, 
  3645.07, "", 270.892, 4., 2., 33.7, 66.229, 0.8, 69.82}, 
 {"KHM", "Asia", "Cambodia", "2020-02-09", 1., 0., 0., 0., 0.06, 0., 0., 0., 
  "", "", "", "", "", "", "", 0., 1.6718971*^7, 90.672, 25.6, 4.412, 2.385, 
  3645.07, "", 270.892, 4., 2., 33.7, 66.229, 0.8, 69.82}, 
 {"KHM", "Asia", "Cambodia", "2020-02-10", 1., 0., 0., 0., 0.06, 0., 0., 0., 
  "", "", "", "", "", "", "", 0., 1.6718971*^7, 90.672, 25.6, 4.412, 2.385, 
  3645.07, "", 270.892, 4., 2., 33.7, 66.229, 0.8, 69.82}, 
 {"KHM", "Asia", "Cambodia", "2020-02-11", 1., 0., 0., 0., 0.06, 0., 0., 0., 
  "", "", "", "", "", "", "", 0., 1.6718971*^7, 90.672, 25.6, 4.412, 2.385, 
  3645.07, "", 270.892, 4., 2., 33.7, 66.229, 0.8, 69.82}, 
 {"KHM", "Asia", "Cambodia", "2020-02-12", 1., 0., 0., 0., 0.06, 0., 0., 0., 
  "", "", "", "", "", "", "", 0., 1.6718971*^7, 90.672, 25.6, 4.412, 2.385, 
  3645.07, "", 270.892, 4., 2., 33.7, 66.229, 0.8, 69.82}, 
 {"KHM", "Asia", "Cambodia", "2020-02-13", 1., 0., 0., 0., 0.06, 0., 0., 0., 
  "", "", "", "", "", "", "", 0., 1.6718971*^7, 90.672, 25.6, 4.412, 2.385, 
  3645.07, "", 270.892, 4., 2., 33.7, 66.229, 0.8, 69.82}, 
 {"KHM", "Asia", "Cambodia", "2020-02-14", 1., 0., 0., 0., 0.06, 0., 0., 0., 
  "", "", "", "", "", "", "", 0., 1.6718971*^7, 90.672, 25.6, 4.412, 2.385, 
  3645.07, "", 270.892, 4., 2., 33.7, 66.229, 0.8, 69.82}, 
 {"KHM", "Asia", "Cambodia", "2020-02-15", 1., 0., 0., 0., 0.06, 0., 0., 0., 
  "", "", "", "", "", "", "", 0., 1.6718971*^7, 90.672, 25.6, 4.412, 2.385, 
  3645.07, "", 270.892, 4., 2., 33.7, 66.229, 0.8, 69.82}, 
 {"KHM", "Asia", "Cambodia", "2020-02-16", 1., 0., 0., 0., 0.06, 0., 0., 0., 
  "", "", "", "", "", "", "", 0., 1.6718971*^7, 90.672, 25.6, 4.412, 2.385, 
  3645.07, "", 270.892, 4., 2., 33.7, 66.229, 0.8, 69.82}, 
 {"KHM", "Asia", "Cambodia", "2020-02-17", 1., 0., 0., 0., 0.06, 0., 0., 0., 
  "", "", "", "", "", "", "", 0., 1.6718971*^7, 90.672, 25.6, 4.412, 2.385, 
  3645.07, "", 270.892, 4., 2., 33.7, 66.229, 0.8, 69.82}, 
 {"KHM", "Asia", "Cambodia", "2020-02-18", 1., 0., 0., 0., 0.06, 0., 0., 0., 
  "", "", "", "", "", "", "", 0., 1.6718971*^7, 90.672, 25.6, 4.412, 2.385, 
  3645.07, "", 270.892, 4., 2., 33.7, 66.229, 0.8, 69.82}, 
 {"KHM", "Asia", "Cambodia", "2020-02-19", 1., 0., 0., 0., 0.06, 0., 0., 0., 
  "", "", "", "", "", "", "", 0., 1.6718971*^7, 90.672, 25.6, 4.412, 2.385, 
  3645.07, "", 270.892, 4., 2., 33.7, 66.229, 0.8, 69.82}, 
 {"KHM", "Asia", "Cambodia", "2020-02-20", 1., 0., 0., 0., 0.06, 0., 0., 0., 
  "", "", "", "", "", "", "", 0., 1.6718971*^7, 90.672, 25.6, 4.412, 2.385, 
  3645.07, "", 270.892, 4., 2., 33.7, 66.229, 0.8, 69.82}, 
 {"KHM", "Asia", "Cambodia", "2020-02-21", 1., 0., 0., 0., 0.06, 0., 0., 0., 
  "", "", "", "", "", "", "", 0., 1.6718971*^7, 90.672, 25.6, 4.412, 2.385, 
  3645.07, "", 270.892, 4., 2., 33.7, 66.229, 0.8, 69.82}, 
 {"KHM", "Asia", "Cambodia", "2020-02-22", 1., 0., 0., 0., 0.06, 0., 0., 0., 
  "", "", "", "", "", "", "", 0., 1.6718971*^7, 90.672, 25.6, 4.412, 2.385, 
  3645.07, "", 270.892, 4., 2., 33.7, 66.229, 0.8, 69.82}, 
 {"KHM", "Asia", "Cambodia", "2020-02-23", 1., 0., 0., 0., 0.06, 0., 0., 0., 
  "", "", "", "", "", "", "", 0., 1.6718971*^7, 90.672, 25.6, 4.412, 2.385, 
  3645.07, "", 270.892, 4., 2., 33.7, 66.229, 0.8, 69.82}, 
 {"KHM", "Asia", "Cambodia", "2020-02-24", 1., 0., 0., 0., 0.06, 0., 0., 0., 
  "", "", "", "", "", "", "", 0., 1.6718971*^7, 90.672, 25.6, 4.412, 2.385, 
  3645.07, "", 270.892, 4., 2., 33.7, 66.229, 0.8, 69.82}, 
 {"KHM", "Asia", "Cambodia", "2020-02-25", 1., 0., 0., 0., 0.06, 0., 0., 0., 
  "", "", "", "", "", "", "", 0., 1.6718971*^7, 90.672, 25.6, 4.412, 2.385, 
  3645.07, "", 270.892, 4., 2., 33.7, 66.229, 0.8, 69.82}, 
 {"KHM", "Asia", "Cambodia", "2020-02-26", 1., 0., 0., 0., 0.06, 0., 0., 0., 
  "", "", "", "", "", "", "", 0., 1.6718971*^7, 90.672, 25.6, 4.412, 2.385, 
  3645.07, "", 270.892, 4., 2., 33.7, 66.229, 0.8, 69.82}, 
 {"KHM", "Asia", "Cambodia", "2020-02-27", 1., 0., 0., 0., 0.06, 0., 0., 0., 
  "", "", "", "", "", "", "", 0., 1.6718971*^7, 90.672, 25.6, 4.412, 2.385, 
  3645.07, "", 270.892, 4., 2., 33.7, 66.229, 0.8, 69.82}, 
 {"KHM", "Asia", "Cambodia", "2020-02-28", 1., 0., 0., 0., 0.06, 0., 0., 0., 
  "", "", "", "", "", "", "", 0., 1.6718971*^7, 90.672, 25.6, 4.412, 2.385, 
  3645.07, "", 270.892, 4., 2., 33.7, 66.229, 0.8, 69.82}, 
 {"KHM", "Asia", "Cambodia", "2020-02-29", 1., 0., 0., 0., 0.06, 0., 0., 0., 
  "", "", "", "", "", "", "", 0., 1.6718971*^7, 90.672, 25.6, 4.412, 2.385, 
  3645.07, "", 270.892, 4., 2., 33.7, 66.229, 0.8, 69.82}, 
 {"KHM", "Asia", "Cambodia", "2020-03-01", 1., 0., 0., 0., 0.06, 0., 0., 0., 
  "", "", "", "", "", "", "", 0., 1.6718971*^7, 90.672, 25.6, 4.412, 2.385, 
  3645.07, "", 270.892, 4., 2., 33.7, 66.229, 0.8, 69.82}, 
 {"KHM", "Asia", "Cambodia", "2020-03-02", 1., 0., 0., 0., 0.06, 0., 0., 0., 
  "", "", "", "", "", "", "", 0., 1.6718971*^7, 90.672, 25.6, 4.412, 2.385, 
  3645.07, "", 270.892, 4., 2., 33.7, 66.229, 0.8, 69.82}, 
 {"KHM", "Asia", "Cambodia", "2020-03-08", 2., 1., 0., 0., 0.12, 0.06, 0., 
  0., "", "", "", "", "", "", "", 11.11, 1.6718971*^7, 90.672, 25.6, 4.412, 
  2.385, 3645.07, "", 270.892, 4., 2., 33.7, 66.229, 0.8, 69.82}, 
 {"KHM", "Asia", "Cambodia", "2020-03-12", 3., 1., 0., 0., 0.179, 0.06, 0., 
  0., "", "", "", "", "", "", "", 11.11, 1.6718971*^7, 90.672, 25.6, 4.412, 
  2.385, 3645.07, "", 270.892, 4., 2., 33.7, 66.229, 0.8, 69.82}, 
 {"KHM", "Asia", "Cambodia", "2020-03-13", 5., 2., 0., 0., 0.299, 0.12, 0., 
  0., "", "", "", "", "", "", "", 19.44, 1.6718971*^7, 90.672, 25.6, 4.412, 
  2.385, 3645.07, "", 270.892, 4., 2., 33.7, 66.229, 0.8, 69.82}, 
 {"KHM", "Asia", "Cambodia", "2020-03-15", 7., 2., 0., 0., 0.419, 0.12, 0., 
  0., "", "", "", "", "", "", "", 19.44, 1.6718971*^7, 90.672, 25.6, 4.412, 
  2.385, 3645.07, "", 270.892, 4., 2., 33.7, 66.229, 0.8, 69.82}, 
 {"KHM", "Asia", "Cambodia", "2020-03-16", 12., 5., 0., 0., 0.718, 0.299, 0., 
  0., "", "", "", "", "", "", "", 19.44, 1.6718971*^7, 90.672, 25.6, 4.412, 
  2.385, 3645.07, "", 270.892, 4., 2., 33.7, 66.229, 0.8, 69.82}, 
 {"KHM", "Asia", "Cambodia", "2020-03-17", 24., 12., 0., 0., 1.435, 0.718, 
  0., 0., "", "", "", "", "", "", "", 30.56, 1.6718971*^7, 90.672, 25.6, 
  4.412, 2.385, 3645.07, "", 270.892, 4., 2., 33.7, 66.229, 0.8, 69.82}, 
 {"KHM", "Asia", "Cambodia", "2020-03-18", 24., 0., 0., 0., 1.435, 0., 0., 
  0., "", "", "", "", "", "", "", 49.07, 1.6718971*^7, 90.672, 25.6, 4.412, 
  2.385, 3645.07, "", 270.892, 4., 2., 33.7, 66.229, 0.8, 69.82}, 
 {"KHM", "Asia", "Cambodia", "2020-03-19", 24., 0., 0., 0., 1.435, 0., 0., 
  0., "", "", "", "", "", "", "", 49.07, 1.6718971*^7, 90.672, 25.6, 4.412, 
  2.385, 3645.07, "", 270.892, 4., 2., 33.7, 66.229, 0.8, 69.82}, 
 {"KHM", "Asia", "Cambodia", "2020-03-20", 24., 0., 0., 0., 1.435, 0., 0., 
  0., "", "", "", "", "", "", "", 49.07, 1.6718971*^7, 90.672, 25.6, 4.412, 
  2.385, 3645.07, "", 270.892, 4., 2., 33.7, 66.229, 0.8, 69.82}, 
 {"KHM", "Asia", "Cambodia", "2020-03-21", 47., 23., 0., 0., 2.811, 1.376, 
  0., 0., "", "", "", "", "", "", "", 49.07, 1.6718971*^7, 90.672, 25.6, 
  4.412, 2.385, 3645.07, "", 270.892, 4., 2., 33.7, 66.229, 0.8, 69.82}, 
 {"KHM", "Asia", "Cambodia", "2020-03-22", 51., 4., 0., 0., 3.05, 0.239, 0., 
  0., "", "", "", "", "", "", "", 49.07, 1.6718971*^7, 90.672, 25.6, 4.412, 
  2.385, 3645.07, "", 270.892, 4., 2., 33.7, 66.229, 0.8, 69.82}, 
 {"KHM", "Asia", "Cambodia", "2020-03-23", 86., 35., 0., 0., 5.144, 2.093, 
  0., 0., "", "", "", "", "", "", "", 49.07, 1.6718971*^7, 90.672, 25.6, 
  4.412, 2.385, 3645.07, "", 270.892, 4., 2., 33.7, 66.229, 0.8, 69.82}, 
 {"KHM", "Asia", "Cambodia", "2020-03-24", 87., 1., 0., 0., 5.204, 0.06, 0., 
  0., "", "", "", "", "", "", "", 49.07, 1.6718971*^7, 90.672, 25.6, 4.412, 
  2.385, 3645.07, "", 270.892, 4., 2., 33.7, 66.229, 0.8, 69.82}, 
 {"KHM", "Asia", "Cambodia", "2020-03-25", 91., 4., 0., 0., 5.443, 0.239, 0., 
  0., "", "", "", "", "", "", "", 49.07, 1.6718971*^7, 90.672, 25.6, 4.412, 
  2.385, 3645.07, "", 270.892, 4., 2., 33.7, 66.229, 0.8, 69.82}, 
 {"KHM", "Asia", "Cambodia", "2020-03-26", 96., 5., 0., 0., 5.742, 0.299, 0., 
  0., "", "", "", "", "", "", "", 60.19, 1.6718971*^7, 90.672, 25.6, 4.412, 
  2.385, 3645.07, "", 270.892, 4., 2., 33.7, 66.229, 0.8, 69.82}, 
 {"KHM", "Asia", "Cambodia", "2020-03-27", 98., 2., 0., 0., 5.862, 0.12, 0., 
  0., "", "", "", "", "", "", "", 60.19, 1.6718971*^7, 90.672, 25.6, 4.412, 
  2.385, 3645.07, "", 270.892, 4., 2., 33.7, 66.229, 0.8, 69.82}, 
 {"KHM", "Asia", "Cambodia", "2020-03-28", 102., 4., 0., 0., 6.101, 0.239, 
  0., 0., "", "", "", "", "", "", "", 60.19, 1.6718971*^7, 90.672, 25.6, 
  4.412, 2.385, 3645.07, "", 270.892, 4., 2., 33.7, 66.229, 0.8, 69.82}, 
 {"KHM", "Asia", "Cambodia", "2020-03-29", 103., 1., 0., 0., 6.161, 0.06, 0., 
  0., "", "", "", "", "", "", "", 60.19, 1.6718971*^7, 90.672, 25.6, 4.412, 
  2.385, 3645.07, "", 270.892, 4., 2., 33.7, 66.229, 0.8, 69.82}, 
 {"KHM", "Asia", "Cambodia", "2020-03-30", 107., 4., 0., 0., 6.4, 0.239, 0., 
  0., "", "", "", "", "", "", "", 60.19, 1.6718971*^7, 90.672, 25.6, 4.412, 
  2.385, 3645.07, "", 270.892, 4., 2., 33.7, 66.229, 0.8, 69.82}, 
 {"KHM", "Asia", "Cambodia", "2020-03-31", 109., 2., 0., 0., 6.52, 0.12, 0., 
  0., "", "", "", "", "", "", "", 60.19, 1.6718971*^7, 90.672, 25.6, 4.412, 
  2.385, 3645.07, "", 270.892, 4., 2., 33.7, 66.229, 0.8, 69.82}, 
 {"KHM", "Asia", "Cambodia", "2020-04-01", 109., 0., 0., 0., 6.52, 0., 0., 
  0., "", "", "", "", "", "", "", 60.19, 1.6718971*^7, 90.672, 25.6, 4.412, 
  2.385, 3645.07, "", 270.892, 4., 2., 33.7, 66.229, 0.8, 69.82}, 
 {"KHM", "Asia", "Cambodia", "2020-04-02", 110., 1., 0., 0., 6.579, 0.06, 0., 
  0., "", "", "", "", "", "", "", 60.19, 1.6718971*^7, 90.672, 25.6, 4.412, 
  2.385, 3645.07, "", 270.892, 4., 2., 33.7, 66.229, 0.8, 69.82}, 
 {"KHM", "Asia", "Cambodia", "2020-04-03", 114., 4., 0., 0., 6.819, 0.239, 
  0., 0., "", "", "", "", "", "", "", 60.19, 1.6718971*^7, 90.672, 25.6, 
  4.412, 2.385, 3645.07, "", 270.892, 4., 2., 33.7, 66.229, 0.8, 69.82}, 
 {"KHM", "Asia", "Cambodia", "2020-04-04", 114., 0., 0., 0., 6.819, 0., 0., 
  0., "", "", "", "", "", "", "", 60.19, 1.6718971*^7, 90.672, 25.6, 4.412, 
  2.385, 3645.07, "", 270.892, 4., 2., 33.7, 66.229, 0.8, 69.82}, 
 {"KHM", "Asia", "Cambodia", "2020-04-05", 114., 0., 0., 0., 6.819, 0., 0., 
  0., "", "", "", "", "", "", "", 60.19, 1.6718971*^7, 90.672, 25.6, 4.412, 
  2.385, 3645.07, "", 270.892, 4., 2., 33.7, 66.229, 0.8, 69.82}, 
 {"KHM", "Asia", "Cambodia", "2020-04-06", 114., 0., 0., 0., 6.819, 0., 0., 
  0., "", "", "", "", "", "", "", 60.19, 1.6718971*^7, 90.672, 25.6, 4.412, 
  2.385, 3645.07, "", 270.892, 4., 2., 33.7, 66.229, 0.8, 69.82}, 
 {"KHM", "Asia", "Cambodia", "2020-04-07", 115., 1., 0., 0., 6.878, 0.06, 0., 
  0., "", "", "", "", "", "", "", 60.19, 1.6718971*^7, 90.672, 25.6, 4.412, 
  2.385, 3645.07, "", 270.892, 4., 2., 33.7, 66.229, 0.8, 69.82}, 
 {"KHM", "Asia", "Cambodia", "2020-04-08", 117., 2., 0., 0., 6.998, 0.12, 0., 
  0., "", "", "", "", "", "", "", 57.41, 1.6718971*^7, 90.672, 25.6, 4.412, 
  2.385, 3645.07, "", 270.892, 4., 2., 33.7, 66.229, 0.8, 69.82}, 
 {"KHM", "Asia", "Cambodia", "2020-04-09", 118., 1., 0., 0., 7.058, 0.06, 0., 
  0., "", "", "", "", "", "", "", 68.52, 1.6718971*^7, 90.672, 25.6, 4.412, 
  2.385, 3645.07, "", 270.892, 4., 2., 33.7, 66.229, 0.8, 69.82}, 
 {"KHM", "Asia", "Cambodia", "2020-04-10", 119., 1., 0., 0., 7.118, 0.06, 0., 
  0., "", "", "", "", "", "", "", 68.52, 1.6718971*^7, 90.672, 25.6, 4.412, 
  2.385, 3645.07, "", 270.892, 4., 2., 33.7, 66.229, 0.8, 69.82}, 
 {"KHM", "Asia", "Cambodia", "2020-04-11", 120., 1., 0., 0., 7.177, 0.06, 0., 
  0., "", "", "", "", "", "", "", 68.52, 1.6718971*^7, 90.672, 25.6, 4.412, 
  2.385, 3645.07, "", 270.892, 4., 2., 33.7, 66.229, 0.8, 69.82}, 
 {"KHM", "Asia", "Cambodia", "2020-04-12", 122., 2., 0., 0., 7.297, 0.12, 0., 
  0., "", "", "", "", "", "", "", 68.52, 1.6718971*^7, 90.672, 25.6, 4.412, 
  2.385, 3645.07, "", 270.892, 4., 2., 33.7, 66.229, 0.8, 69.82}, 
 {"KHM", "Asia", "Cambodia", "2020-04-13", 122., 0., 0., 0., 7.297, 0., 0., 
  0., "", "", "", "", "", "", "", 68.52, 1.6718971*^7, 90.672, 25.6, 4.412, 
  2.385, 3645.07, "", 270.892, 4., 2., 33.7, 66.229, 0.8, 69.82}, 
 {"KHM", "Asia", "Cambodia", "2020-04-14", 122., 0., 0., 0., 7.297, 0., 0., 
  0., "", "", "", "", "", "", "", 68.52, 1.6718971*^7, 90.672, 25.6, 4.412, 
  2.385, 3645.07, "", 270.892, 4., 2., 33.7, 66.229, 0.8, 69.82}, 
 {"KHM", "Asia", "Cambodia", "2020-04-15", 122., 0., 0., 0., 7.297, 0., 0., 
  0., "", "", "", "", "", "", "", 68.52, 1.6718971*^7, 90.672, 25.6, 4.412, 
  2.385, 3645.07, "", 270.892, 4., 2., 33.7, 66.229, 0.8, 69.82}, 
 {"KHM", "Asia", "Cambodia", "2020-04-16", 122., 0., 0., 0., 7.297, 0., 0., 
  0., "", "", "", "", "", "", "", 68.52, 1.6718971*^7, 90.672, 25.6, 4.412, 
  2.385, 3645.07, "", 270.892, 4., 2., 33.7, 66.229, 0.8, 69.82}, 
 {"KHM", "Asia", "Cambodia", "2020-04-17", 122., 0., 0., 0., 7.297, 0., 0., 
  0., "", "", "", "", "", "", "", 57.41, 1.6718971*^7, 90.672, 25.6, 4.412, 
  2.385, 3645.07, "", 270.892, 4., 2., 33.7, 66.229, 0.8, 69.82}, 
 {"KHM", "Asia", "Cambodia", "2020-04-18", 122., 0., 0., 0., 7.297, 0., 0., 
  0., "", "", "", "", "", "", "", 57.41, 1.6718971*^7, 90.672, 25.6, 4.412, 
  2.385, 3645.07, "", 270.892, 4., 2., 33.7, 66.229, 0.8, 69.82}, 
 {"KHM", "Asia", "Cambodia", "2020-04-19", 122., 0., 0., 0., 7.297, 0., 0., 
  0., "", "", "", "", "", "", "", 57.41, 1.6718971*^7, 90.672, 25.6, 4.412, 
  2.385, 3645.07, "", 270.892, 4., 2., 33.7, 66.229, 0.8, 69.82}, 
 {"KHM", "Asia", "Cambodia", "2020-04-20", 122., 0., 0., 0., 7.297, 0., 0., 
  0., "", "", "", "", "", "", "", 57.41, 1.6718971*^7, 90.672, 25.6, 4.412, 
  2.385, 3645.07, "", 270.892, 4., 2., 33.7, 66.229, 0.8, 69.82}, 
 {"KHM", "Asia", "Cambodia", "2020-04-21", 122., 0., 0., 0., 7.297, 0., 0., 
  0., "", "", "", "", "", "", "", 57.41, 1.6718971*^7, 90.672, 25.6, 4.412, 
  2.385, 3645.07, "", 270.892, 4., 2., 33.7, 66.229, 0.8, 69.82}, 
 {"KHM", "Asia", "Cambodia", "2020-04-22", 122., 0., 0., 0., 7.297, 0., 0., 
  0., "", "", "", "", "", "", "", 57.41, 1.6718971*^7, 90.672, 25.6, 4.412, 
  2.385, 3645.07, "", 270.892, 4., 2., 33.7, 66.229, 0.8, 69.82}, 
 {"KHM", "Asia", "Cambodia", "2020-04-23", 122., 0., 0., 0., 7.297, 0., 0., 
  0., "", "", "", "", "", "", "", 57.41, 1.6718971*^7, 90.672, 25.6, 4.412, 
  2.385, 3645.07, "", 270.892, 4., 2., 33.7, 66.229, 0.8, 69.82}, 
 {"KHM", "Asia", "Cambodia", "2020-04-24", 122., 0., 0., 0., 7.297, 0., 0., 
  0., "", "", "", "", "", "", "", 57.41, 1.6718971*^7, 90.672, 25.6, 4.412, 
  2.385, 3645.07, "", 270.892, 4., 2., 33.7, 66.229, 0.8, 69.82}, 
 {"KHM", "Asia", "Cambodia", "2020-04-25", 122., 0., 0., 0., 7.297, 0., 0., 
  0., "", "", "", "", "", "", "", 57.41, 1.6718971*^7, 90.672, 25.6, 4.412, 
  2.385, 3645.07, "", 270.892, 4., 2., 33.7, 66.229, 0.8, 69.82}, 
 {"KHM", "Asia", "Cambodia", "2020-04-26", 122., 0., 0., 0., 7.297, 0., 0., 
  0., "", "", "", "", "", "", "", 57.41, 1.6718971*^7, 90.672, 25.6, 4.412, 
  2.385, 3645.07, "", 270.892, 4., 2., 33.7, 66.229, 0.8, 69.82}, 
 {"KHM", "Asia", "Cambodia", "2020-04-27", 122., 0., 0., 0., 7.297, 0., 0., 
  0., "", "", "", "", "", "", "", 57.41, 1.6718971*^7, 90.672, 25.6, 4.412, 
  2.385, 3645.07, "", 270.892, 4., 2., 33.7, 66.229, 0.8, 69.82}, 
 {"KHM", "Asia", "Cambodia", "2020-04-28", 122., 0., 0., 0., 7.297, 0., 0., 
  0., "", "", "", "", "", "", "", 57.41, 1.6718971*^7, 90.672, 25.6, 4.412, 
  2.385, 3645.07, "", 270.892, 4., 2., 33.7, 66.229, 0.8, 69.82}, 
 {"KHM", "Asia", "Cambodia", "2020-04-29", 122., 0., 0., 0., 7.297, 0., 0., 
  0., "", "", "", "", "", "", "", 57.41, 1.6718971*^7, 90.672, 25.6, 4.412, 
  2.385, 3645.07, "", 270.892, 4., 2., 33.7, 66.229, 0.8, 69.82}, 
 {"KHM", "Asia", "Cambodia", "2020-04-30", 122., 0., 0., 0., 7.297, 0., 0., 
  0., "", "", "", "", "", "", "", 57.41, 1.6718971*^7, 90.672, 25.6, 4.412, 
  2.385, 3645.07, "", 270.892, 4., 2., 33.7, 66.229, 0.8, 69.82}, 
 {"KHM", "Asia", "Cambodia", "2020-05-01", 122., 0., 0., 0., 7.297, 0., 0., 
  0., "", "", "", "", "", "", "", 57.41, 1.6718971*^7, 90.672, 25.6, 4.412, 
  2.385, 3645.07, "", 270.892, 4., 2., 33.7, 66.229, 0.8, 69.82}, 
 {"KHM", "Asia", "Cambodia", "2020-05-02", 122., 0., 0., 0., 7.297, 0., 0., 
  0., "", "", "", "", "", "", "", 57.41, 1.6718971*^7, 90.672, 25.6, 4.412, 
  2.385, 3645.07, "", 270.892, 4., 2., 33.7, 66.229, 0.8, 69.82}, 
 {"KHM", "Asia", "Cambodia", "2020-05-03", 122., 0., 0., 0., 7.297, 0., 0., 
  0., "", "", "", "", "", "", "", 57.41, 1.6718971*^7, 90.672, 25.6, 4.412, 
  2.385, 3645.07, "", 270.892, 4., 2., 33.7, 66.229, 0.8, 69.82}, 
 {"KHM", "Asia", "Cambodia", "2020-05-04", 122., 0., 0., 0., 7.297, 0., 0., 
  0., "", "", "", "", "", "", "", 57.41, 1.6718971*^7, 90.672, 25.6, 4.412, 
  2.385, 3645.07, "", 270.892, 4., 2., 33.7, 66.229, 0.8, 69.82}, 
 {"KHM", "Asia", "Cambodia", "2020-05-05", 122., 0., 0., 0., 7.297, 0., 0., 
  0., "", "", "", "", "", "", "", 57.41, 1.6718971*^7, 90.672, 25.6, 4.412, 
  2.385, 3645.07, "", 270.892, 4., 2., 33.7, 66.229, 0.8, 69.82}, 
 {"KHM", "Asia", "Cambodia", "2020-05-06", 122., 0., 0., 0., 7.297, 0., 0., 
  0., "", "", "", "", "", "", "", 57.41, 1.6718971*^7, 90.672, 25.6, 4.412, 
  2.385, 3645.07, "", 270.892, 4., 2., 33.7, 66.229, 0.8, 69.82}, 
 {"KHM", "Asia", "Cambodia", "2020-05-07", 122., 0., 0., 0., 7.297, 0., 0., 
  0., "", "", "", "", "", "", "", 57.41, 1.6718971*^7, 90.672, 25.6, 4.412, 
  2.385, 3645.07, "", 270.892, 4., 2., 33.7, 66.229, 0.8, 69.82}, 
 {"KHM", "Asia", "Cambodia", "2020-05-08", 122., 0., 0., 0., 7.297, 0., 0., 
  0., "", "", "", "", "", "", "", 57.41, 1.6718971*^7, 90.672, 25.6, 4.412, 
  2.385, 3645.07, "", 270.892, 4., 2., 33.7, 66.229, 0.8, 69.82}, 
 {"KHM", "Asia", "Cambodia", "2020-05-09", 122., 0., 0., 0., 7.297, 0., 0., 
  0., "", "", "", "", "", "", "", 57.41, 1.6718971*^7, 90.672, 25.6, 4.412, 
  2.385, 3645.07, "", 270.892, 4., 2., 33.7, 66.229, 0.8, 69.82}, 
 {"KHM", "Asia", "Cambodia", "2020-05-10", 122., 0., 0., 0., 7.297, 0., 0., 
  0., "", "", "", "", "", "", "", 57.41, 1.6718971*^7, 90.672, 25.6, 4.412, 
  2.385, 3645.07, "", 270.892, 4., 2., 33.7, 66.229, 0.8, 69.82}, 
 {"KHM", "Asia", "Cambodia", "2020-05-11", 122., 0., 0., 0., 7.297, 0., 0., 
  0., "", "", "", "", "", "", "", 57.41, 1.6718971*^7, 90.672, 25.6, 4.412, 
  2.385, 3645.07, "", 270.892, 4., 2., 33.7, 66.229, 0.8, 69.82}, 
 {"KHM", "Asia", "Cambodia", "2020-05-12", 122., 0., 0., 0., 7.297, 0., 0., 
  0., "", "", "", "", "", "", "", 57.41, 1.6718971*^7, 90.672, 25.6, 4.412, 
  2.385, 3645.07, "", 270.892, 4., 2., 33.7, 66.229, 0.8, 69.82}, 
 {"KHM", "Asia", "Cambodia", "2020-05-13", 122., 0., 0., 0., 7.297, 0., 0., 
  0., "", "", "", "", "", "", "", 57.41, 1.6718971*^7, 90.672, 25.6, 4.412, 
  2.385, 3645.07, "", 270.892, 4., 2., 33.7, 66.229, 0.8, 69.82}, 
 {"KHM", "Asia", "Cambodia", "2020-05-14", 122., 0., 0., 0., 7.297, 0., 0., 
  0., "", "", "", "", "", "", "", 57.41, 1.6718971*^7, 90.672, 25.6, 4.412, 
  2.385, 3645.07, "", 270.892, 4., 2., 33.7, 66.229, 0.8, 69.82}, 
 {"KHM", "Asia", "Cambodia", "2020-05-15", 122., 0., 0., 0., 7.297, 0., 0., 
  0., "", "", "", "", "", "", "", 57.41, 1.6718971*^7, 90.672, 25.6, 4.412, 
  2.385, 3645.07, "", 270.892, 4., 2., 33.7, 66.229, 0.8, 69.82}, 
 {"KHM", "Asia", "Cambodia", "2020-05-16", 122., 0., 0., 0., 7.297, 0., 0., 
  0., "", "", "", "", "", "", "", 57.41, 1.6718971*^7, 90.672, 25.6, 4.412, 
  2.385, 3645.07, "", 270.892, 4., 2., 33.7, 66.229, 0.8, 69.82}, 
 {"KHM", "Asia", "Cambodia", "2020-05-17", 122., 0., 0., 0., 7.297, 0., 0., 
  0., "", "", "", "", "", "", "", 57.41, 1.6718971*^7, 90.672, 25.6, 4.412, 
  2.385, 3645.07, "", 270.892, 4., 2., 33.7, 66.229, 0.8, 69.82}, 
 {"KHM", "Asia", "Cambodia", "2020-05-18", 122., 0., 0., 0., 7.297, 0., 0., 
  0., "", "", "", "", "", "", "", 57.41, 1.6718971*^7, 90.672, 25.6, 4.412, 
  2.385, 3645.07, "", 270.892, 4., 2., 33.7, 66.229, 0.8, 69.82}, 
 {"KHM", "Asia", "Cambodia", "2020-05-19", 122., 0., 0., 0., 7.297, 0., 0., 
  0., "", "", "", "", "", "", "", 57.41, 1.6718971*^7, 90.672, 25.6, 4.412, 
  2.385, 3645.07, "", 270.892, 4., 2., 33.7, 66.229, 0.8, 69.82}, 
 {"KHM", "Asia", "Cambodia", "2020-05-20", 122., 0., 0., 0., 7.297, 0., 0., 
  0., "", "", "", "", "", "", "", 57.41, 1.6718971*^7, 90.672, 25.6, 4.412, 
  2.385, 3645.07, "", 270.892, 4., 2., 33.7, 66.229, 0.8, 69.82}, 
 {"KHM", "Asia", "Cambodia", "2020-05-21", 122., 0., 0., 0., 7.297, 0., 0., 
  0., "", "", "", "", "", "", "", 57.41, 1.6718971*^7, 90.672, 25.6, 4.412, 
  2.385, 3645.07, "", 270.892, 4., 2., 33.7, 66.229, 0.8, 69.82}, 
 {"KHM", "Asia", "Cambodia", "2020-05-22", 123., 1., 0., 0., 7.357, 0.06, 0., 
  0., "", "", "", "", "", "", "", 57.41, 1.6718971*^7, 90.672, 25.6, 4.412, 
  2.385, 3645.07, "", 270.892, 4., 2., 33.7, 66.229, 0.8, 69.82}, 
 {"KHM", "Asia", "Cambodia", "2020-05-23", 124., 1., 0., 0., 7.417, 0.06, 0., 
  0., "", "", "", "", "", "", "", 57.41, 1.6718971*^7, 90.672, 25.6, 4.412, 
  2.385, 3645.07, "", 270.892, 4., 2., 33.7, 66.229, 0.8, 69.82}, 
 {"KHM", "Asia", "Cambodia", "2020-05-24", 124., 0., 0., 0., 7.417, 0., 0., 
  0., "", "", "", "", "", "", "", 57.41, 1.6718971*^7, 90.672, 25.6, 4.412, 
  2.385, 3645.07, "", 270.892, 4., 2., 33.7, 66.229, 0.8, 69.82}, 
 {"KHM", "Asia", "Cambodia", "2020-05-25", 124., 0., 0., 0., 7.417, 0., 0., 
  0., "", "", "", "", "", "", "", 57.41, 1.6718971*^7, 90.672, 25.6, 4.412, 
  2.385, 3645.07, "", 270.892, 4., 2., 33.7, 66.229, 0.8, 69.82}, 
 {"KHM", "Asia", "Cambodia", "2020-05-26", 124., 0., 0., 0., 7.417, 0., 0., 
  0., "", "", "", "", "", "", "", 57.41, 1.6718971*^7, 90.672, 25.6, 4.412, 
  2.385, 3645.07, "", 270.892, 4., 2., 33.7, 66.229, 0.8, 69.82}, 
 {"KHM", "Asia", "Cambodia", "2020-05-27", 124., 0., 0., 0., 7.417, 0., 0., 
  0., "", "", "", "", "", "", "", 57.41, 1.6718971*^7, 90.672, 25.6, 4.412, 
  2.385, 3645.07, "", 270.892, 4., 2., 33.7, 66.229, 0.8, 69.82}, 
 {"KHM", "Asia", "Cambodia", "2020-05-28", 124., 0., 0., 0., 7.417, 0., 0., 
  0., "", "", "", "", "", "", "", 57.41, 1.6718971*^7, 90.672, 25.6, 4.412, 
  2.385, 3645.07, "", 270.892, 4., 2., 33.7, 66.229, 0.8, 69.82}, 
 {"KHM", "Asia", "Cambodia", "2020-05-29", 124., 0., 0., 0., 7.417, 0., 0., 
  0., "", "", "", "", "", "", "", 57.41, 1.6718971*^7, 90.672, 25.6, 4.412, 
  2.385, 3645.07, "", 270.892, 4., 2., 33.7, 66.229, 0.8, 69.82}, 
 {"KHM", "Asia", "Cambodia", "2020-05-30", 125., 1., 0., 0., 7.477, 0.06, 0., 
  0., "", "", "", "", "", "", "", 57.41, 1.6718971*^7, 90.672, 25.6, 4.412, 
  2.385, 3645.07, "", 270.892, 4., 2., 33.7, 66.229, 0.8, 69.82}, 
 {"KHM", "Asia", "Cambodia", "2020-05-31", 125., 0., 0., 0., 7.477, 0., 0., 
  0., "", "", "", "", "", "", "", 57.41, 1.6718971*^7, 90.672, 25.6, 4.412, 
  2.385, 3645.07, "", 270.892, 4., 2., 33.7, 66.229, 0.8, 69.82}, 
 {"KHM", "Asia", "Cambodia", "2020-06-01", 125., 0., 0., 0., 7.477, 0., 0., 
  0., "", "", "", "", "", "", "", 40.74, 1.6718971*^7, 90.672, 25.6, 4.412, 
  2.385, 3645.07, "", 270.892, 4., 2., 33.7, 66.229, 0.8, 69.82}, 
 {"KHM", "Asia", "Cambodia", "2020-06-02", 125., 0., 0., 0., 7.477, 0., 0., 
  0., "", "", "", "", "", "", "", 40.74, 1.6718971*^7, 90.672, 25.6, 4.412, 
  2.385, 3645.07, "", 270.892, 4., 2., 33.7, 66.229, 0.8, 69.82}, 
 {"KHM", "Asia", "Cambodia", "2020-06-03", 125., 0., 0., 0., 7.477, 0., 0., 
  0., "", "", "", "", "", "", "", 40.74, 1.6718971*^7, 90.672, 25.6, 4.412, 
  2.385, 3645.07, "", 270.892, 4., 2., 33.7, 66.229, 0.8, 69.82}, 
 {"KHM", "Asia", "Cambodia", "2020-06-04", 125., 0., 0., 0., 7.477, 0., 0., 
  0., "", "", "", "", "", "", "", "", 1.6718971*^7, 90.672, 25.6, 4.412, 
  2.385, 3645.07, "", 270.892, 4., 2., 33.7, 66.229, 0.8, 69.82}, 
 {"KHM", "Asia", "Cambodia", "2020-06-05", 125., 0., 0., 0., 7.477, 0., 0., 
  0., "", "", "", "", "", "", "", 40.74, 1.6718971*^7, 90.672, 25.6, 4.412, 
  2.385, 3645.07, "", 270.892, 4., 2., 33.7, 66.229, 0.8, 69.82}, 
 {"KHM", "Asia", "Cambodia", "2020-06-06", 125., 0., 0., 0., 7.477, 0., 0., 
  0., "", "", "", "", "", "", "", 40.74, 1.6718971*^7, 90.672, 25.6, 4.412, 
  2.385, 3645.07, "", 270.892, 4., 2., 33.7, 66.229, 0.8, 69.82}, 
 {"KHM", "Asia", "Cambodia", "2020-06-07", 125., 0., 0., 0., 7.477, 0., 0., 
  0., "", "", "", "", "", "", "", 40.74, 1.6718971*^7, 90.672, 25.6, 4.412, 
  2.385, 3645.07, "", 270.892, 4., 2., 33.7, 66.229, 0.8, 69.82}, 
 {"KHM", "Asia", "Cambodia", "2020-06-08", 126., 1., 0., 0., 7.536, 0.06, 0., 
  0., "", "", "", "", "", "", "", 40.74, 1.6718971*^7, 90.672, 25.6, 4.412, 
  2.385, 3645.07, "", 270.892, 4., 2., 33.7, 66.229, 0.8, 69.82}, 
 {"KHM", "Asia", "Cambodia", "2020-06-09", 126., 0., 0., 0., 7.536, 0., 0., 
  0., "", "", "", "", "", "", "", 40.74, 1.6718971*^7, 90.672, 25.6, 4.412, 
  2.385, 3645.07, "", 270.892, 4., 2., 33.7, 66.229, 0.8, 69.82}, 
 {"KHM", "Asia", "Cambodia", "2020-06-10", 126., 0., 0., 0., 7.536, 0., 0., 
  0., "", "", "", "", "", "", "", 40.74, 1.6718971*^7, 90.672, 25.6, 4.412, 
  2.385, 3645.07, "", 270.892, 4., 2., 33.7, 66.229, 0.8, 69.82}, 
 {"KHM", "Asia", "Cambodia", "2020-06-11", 126., 0., 0., 0., 7.536, 0., 0., 
  0., "", "", "", "", "", "", "", 40.74, 1.6718971*^7, 90.672, 25.6, 4.412, 
  2.385, 3645.07, "", 270.892, 4., 2., 33.7, 66.229, 0.8, 69.82}, 
 {"KHM", "Asia", "Cambodia", "2020-06-12", 126., 0., 0., 0., 7.536, 0., 0., 
  0., "", "", "", "", "", "", "", 40.74, 1.6718971*^7, 90.672, 25.6, 4.412, 
  2.385, 3645.07, "", 270.892, 4., 2., 33.7, 66.229, 0.8, 69.82}, 
 {"KHM", "Asia", "Cambodia", "2020-06-13", 126., 0., 0., 0., 7.536, 0., 0., 
  0., "", "", "", "", "", "", "", 40.74, 1.6718971*^7, 90.672, 25.6, 4.412, 
  2.385, 3645.07, "", 270.892, 4., 2., 33.7, 66.229, 0.8, 69.82}, 
 {"KHM", "Asia", "Cambodia", "2020-06-14", 128., 2., 0., 0., 7.656, 0.12, 0., 
  0., "", "", "", "", "", "", "", 40.74, 1.6718971*^7, 90.672, 25.6, 4.412, 
  2.385, 3645.07, "", 270.892, 4., 2., 33.7, 66.229, 0.8, 69.82}, 
 {"KHM", "Asia", "Cambodia", "2020-06-15", 128., 0., 0., 0., 7.656, 0., 0., 
  0., "", "", "", "", "", "", "", 40.74, 1.6718971*^7, 90.672, 25.6, 4.412, 
  2.385, 3645.07, "", 270.892, 4., 2., 33.7, 66.229, 0.8, 69.82}, 
 {"KHM", "Asia", "Cambodia", "2020-06-16", 128., 0., 0., 0., 7.656, 0., 0., 
  0., "", "", "", "", "", "", "", 40.74, 1.6718971*^7, 90.672, 25.6, 4.412, 
  2.385, 3645.07, "", 270.892, 4., 2., 33.7, 66.229, 0.8, 69.82}, 
 {"KHM", "Asia", "Cambodia", "2020-06-17", 128., 0., 0., 0., 7.656, 0., 0., 
  0., "", "", "", "", "", "", "", 40.74, 1.6718971*^7, 90.672, 25.6, 4.412, 
  2.385, 3645.07, "", 270.892, 4., 2., 33.7, 66.229, 0.8, 69.82}, 
 {"KHM", "Asia", "Cambodia", "2020-06-18", 129., 1., 0., 0., 7.716, 0.06, 0., 
  0., "", "", "", "", "", "", "", 40.74, 1.6718971*^7, 90.672, 25.6, 4.412, 
  2.385, 3645.07, "", 270.892, 4., 2., 33.7, 66.229, 0.8, 69.82}, 
 {"KHM", "Asia", "Cambodia", "2020-06-19", 129., 0., 0., 0., 7.716, 0., 0., 
  0., "", "", "", "", "", "", "", 40.74, 1.6718971*^7, 90.672, 25.6, 4.412, 
  2.385, 3645.07, "", 270.892, 4., 2., 33.7, 66.229, 0.8, 69.82}, 
 {"KHM", "Asia", "Cambodia", "2020-06-20", 129., 0., 0., 0., 7.716, 0., 0., 
  0., "", "", "", "", "", "", "", 40.74, 1.6718971*^7, 90.672, 25.6, 4.412, 
  2.385, 3645.07, "", 270.892, 4., 2., 33.7, 66.229, 0.8, 69.82}, 
 {"KHM", "Asia", "Cambodia", "2020-06-21", 129., 0., 0., 0., 7.716, 0., 0., 
  0., "", "", "", "", "", "", "", 40.74, 1.6718971*^7, 90.672, 25.6, 4.412, 
  2.385, 3645.07, "", 270.892, 4., 2., 33.7, 66.229, 0.8, 69.82}, 
 {"KHM", "Asia", "Cambodia", "2020-06-22", 129., 0., 0., 0., 7.716, 0., 0., 
  0., "", "", "", "", "", "", "", 40.74, 1.6718971*^7, 90.672, 25.6, 4.412, 
  2.385, 3645.07, "", 270.892, 4., 2., 33.7, 66.229, 0.8, 69.82}, 
 {"KHM", "Asia", "Cambodia", "2020-06-23", 130., 1., 0., 0., 7.776, 0.06, 0., 
  0., "", "", "", "", "", "", "", 40.74, 1.6718971*^7, 90.672, 25.6, 4.412, 
  2.385, 3645.07, "", 270.892, 4., 2., 33.7, 66.229, 0.8, 69.82}, 
 {"KHM", "Asia", "Cambodia", "2020-06-24", 130., 0., 0., 0., 7.776, 0., 0., 
  0., "", "", "", "", "", "", "", 40.74, 1.6718971*^7, 90.672, 25.6, 4.412, 
  2.385, 3645.07, "", 270.892, 4., 2., 33.7, 66.229, 0.8, 69.82}, 
 {"KHM", "Asia", "Cambodia", "2020-06-25", 130., 0., 0., 0., 7.776, 0., 0., 
  0., "", "", "", "", "", "", "", 40.74, 1.6718971*^7, 90.672, 25.6, 4.412, 
  2.385, 3645.07, "", 270.892, 4., 2., 33.7, 66.229, 0.8, 69.82}, 
 {"KHM", "Asia", "Cambodia", "2020-06-26", 130., 0., 0., 0., 7.776, 0., 0., 
  0., "", "", "", "", "", "", "", 40.74, 1.6718971*^7, 90.672, 25.6, 4.412, 
  2.385, 3645.07, "", 270.892, 4., 2., 33.7, 66.229, 0.8, 69.82}, 
 {"KHM", "Asia", "Cambodia", "2020-06-27", 139., 9., 0., 0., 8.314, 0.538, 
  0., 0., "", "", "", "", "", "", "", 40.74, 1.6718971*^7, 90.672, 25.6, 
  4.412, 2.385, 3645.07, "", 270.892, 4., 2., 33.7, 66.229, 0.8, 69.82}, 
 {"KHM", "Asia", "Cambodia", "2020-06-28", 141., 2., 0., 0., 8.434, 0.12, 0., 
  0., "", "", "", "", "", "", "", "", 1.6718971*^7, 90.672, 25.6, 4.412, 
  2.385, 3645.07, "", 270.892, 4., 2., 33.7, 66.229, 0.8, 69.82}, 
 {"KHM", "Asia", "Cambodia", "2020-06-29", 141., 0., 0., 0., 8.434, 0., 0., 
  0., "", "", "", "", "", "", "", "", 1.6718971*^7, 90.672, 25.6, 4.412, 
  2.385, 3645.07, "", 270.892, 4., 2., 33.7, 66.229, 0.8, 69.82}, 
 {"KHM", "Asia", "Cambodia", "2020-06-30", 141., 0., 0., 0., 8.434, 0., 0., 
  0., "", "", "", "", "", "", "", "", 1.6718971*^7, 90.672, 25.6, 4.412, 
  2.385, 3645.07, "", 270.892, 4., 2., 33.7, 66.229, 0.8, 69.82}, 
 {"KHM", "Asia", "Cambodia", "2020-07-01", 141., 0., 0., 0., 8.434, 0., 0., 
  0., "", "", "", "", "", "", "", "", 1.6718971*^7, 90.672, 25.6, 4.412, 
  2.385, 3645.07, "", 270.892, 4., 2., 33.7, 66.229, 0.8, 69.82}, 
 {"KHM", "Asia", "Cambodia", "2020-07-02", 141., 0., 0., 0., 8.434, 0., 0., 
  0., "", "", "", "", "", "", "", "", 1.6718971*^7, 90.672, 25.6, 4.412, 
  2.385, 3645.07, "", 270.892, 4., 2., 33.7, 66.229, 0.8, 69.82}, 
 {"KHM", "Asia", "Cambodia", "2020-07-03", 141., 0., 0., 0., 8.434, 0., 0., 
  0., "", "", "", "", "", "", "", "", 1.6718971*^7, 90.672, 25.6, 4.412, 
  2.385, 3645.07, "", 270.892, 4., 2., 33.7, 66.229, 0.8, 69.82}, 
 {"KHM", "Asia", "Cambodia", "2020-07-04", 141., 0., 0., 0., 8.434, 0., 0., 
  0., "", "", "", "", "", "", "", "", 1.6718971*^7, 90.672, 25.6, 4.412, 
  2.385, 3645.07, "", 270.892, 4., 2., 33.7, 66.229, 0.8, 69.82}, 
 {"KHM", "Asia", "Cambodia", "2020-07-05", 141., 0., 0., 0., 8.434, 0., 0., 
  0., "", "", "", "", "", "", "", "", 1.6718971*^7, 90.672, 25.6, 4.412, 
  2.385, 3645.07, "", 270.892, 4., 2., 33.7, 66.229, 0.8, 69.82}, 
 {"KHM", "Asia", "Cambodia", "2020-07-06", 141., 0., 0., 0., 8.434, 0., 0., 
  0., "", "", "", "", "", "", "", "", 1.6718971*^7, 90.672, 25.6, 4.412, 
  2.385, 3645.07, "", 270.892, 4., 2., 33.7, 66.229, 0.8, 69.82}, 
 {"KHM", "Asia", "Cambodia", "2020-07-07", 141., 0., 0., 0., 8.434, 0., 0., 
  0., "", "", "", "", "", "", "", "", 1.6718971*^7, 90.672, 25.6, 4.412, 
  2.385, 3645.07, "", 270.892, 4., 2., 33.7, 66.229, 0.8, 69.82}, 
 {"KHM", "Asia", "Cambodia", "2020-07-08", 141., 0., 0., 0., 8.434, 0., 0., 
  0., "", "", "", "", "", "", "", "", 1.6718971*^7, 90.672, 25.6, 4.412, 
  2.385, 3645.07, "", 270.892, 4., 2., 33.7, 66.229, 0.8, 69.82}, 
 {"CMR", "Africa", "Cameroon", "2020-03-07", 1., 1., 0., 0., 0.038, 0.038, 
  0., 0., "", "", "", "", "", "", "", 0., 2.6545864*^7, 50.885, 18.8, 3.165, 
  1.919, 3364.926, 23.8, 244.661, 7.2, "", "", 2.735, 1.3, 59.29}, 
 {"CMR", "Africa", "Cameroon", "2020-03-09", 2., 1., 0., 0., 0.075, 0.038, 
  0., 0., "", "", "", "", "", "", "", 0., 2.6545864*^7, 50.885, 18.8, 3.165, 
  1.919, 3364.926, 23.8, 244.661, 7.2, "", "", 2.735, 1.3, 59.29}, 
 {"CMR", "Africa", "Cameroon", "2020-03-15", 3., 1., 0., 0., 0.113, 0.038, 
  0., 0., "", "", "", "", "", "", "", 2.78, 2.6545864*^7, 50.885, 18.8, 
  3.165, 1.919, 3364.926, 23.8, 244.661, 7.2, "", "", 2.735, 1.3, 59.29}, 
 {"CMR", "Africa", "Cameroon", "2020-03-16", 4., 1., 0., 0., 0.151, 0.038, 
  0., 0., "", "", "", "", "", "", "", 2.78, 2.6545864*^7, 50.885, 18.8, 
  3.165, 1.919, 3364.926, 23.8, 244.661, 7.2, "", "", 2.735, 1.3, 59.29}, 
 {"CMR", "Africa", "Cameroon", "2020-03-17", 4., 0., 0., 0., 0.151, 0., 0., 
  0., "", "", "", "", "", "", "", 2.78, 2.6545864*^7, 50.885, 18.8, 3.165, 
  1.919, 3364.926, 23.8, 244.661, 7.2, "", "", 2.735, 1.3, 59.29}, 
 {"CMR", "Africa", "Cameroon", "2020-03-18", 10., 6., 0., 0., 0.377, 0.226, 
  0., 0., "", "", "", "", "", "", "", 57.41, 2.6545864*^7, 50.885, 18.8, 
  3.165, 1.919, 3364.926, 23.8, 244.661, 7.2, "", "", 2.735, 1.3, 59.29}, 
 {"CMR", "Africa", "Cameroon", "2020-03-19", 10., 0., 0., 0., 0.377, 0., 0., 
  0., "", "", "", "", "", "", "", 57.41, 2.6545864*^7, 50.885, 18.8, 3.165, 
  1.919, 3364.926, 23.8, 244.661, 7.2, "", "", 2.735, 1.3, 59.29}, 
 {"CMR", "Africa", "Cameroon", "2020-03-20", 14., 4., 0., 0., 0.527, 0.151, 
  0., 0., "", "", "", "", "", "", "", 57.41, 2.6545864*^7, 50.885, 18.8, 
  3.165, 1.919, 3364.926, 23.8, 244.661, 7.2, "", "", 2.735, 1.3, 59.29}, 
 {"CMR", "Africa", "Cameroon", "2020-03-21", 27., 13., 0., 0., 1.017, 0.49, 
  0., 0., "", "", "", "", "", "", "", 57.41, 2.6545864*^7, 50.885, 18.8, 
  3.165, 1.919, 3364.926, 23.8, 244.661, 7.2, "", "", 2.735, 1.3, 59.29}, 
 {"CMR", "Africa", "Cameroon", "2020-03-22", 27., 0., 0., 0., 1.017, 0., 0., 
  0., "", "", "", "", "", "", "", 57.41, 2.6545864*^7, 50.885, 18.8, 3.165, 
  1.919, 3364.926, 23.8, 244.661, 7.2, "", "", 2.735, 1.3, 59.29}, 
 {"CMR", "Africa", "Cameroon", "2020-03-23", 27., 0., 0., 0., 1.017, 0., 0., 
  0., "", "", "", "", "", "", "", 57.41, 2.6545864*^7, 50.885, 18.8, 3.165, 
  1.919, 3364.926, 23.8, 244.661, 7.2, "", "", 2.735, 1.3, 59.29}, 
 {"CMR", "Africa", "Cameroon", "2020-03-24", 56., 29., 0., 0., 2.11, 1.092, 
  0., 0., "", "", "", "", "", "", "", 57.41, 2.6545864*^7, 50.885, 18.8, 
  3.165, 1.919, 3364.926, 23.8, 244.661, 7.2, "", "", 2.735, 1.3, 59.29}, 
 {"CMR", "Africa", "Cameroon", "2020-03-25", 72., 16., 1., 1., 2.712, 0.603, 
  0.038, 0.038, "", "", "", "", "", "", "", 57.41, 2.6545864*^7, 50.885, 
  18.8, 3.165, 1.919, 3364.926, 23.8, 244.661, 7.2, "", "", 2.735, 1.3, 
  59.29}, {"CMR", "Africa", "Cameroon", "2020-03-26", 72., 0., 1., 0., 2.712, 
  0., 0.038, 0., "", "", "", "", "", "", "", 57.41, 2.6545864*^7, 50.885, 
  18.8, 3.165, 1.919, 3364.926, 23.8, 244.661, 7.2, "", "", 2.735, 1.3, 
  59.29}, {"CMR", "Africa", "Cameroon", "2020-03-27", 88., 16., 1., 0., 
  3.315, 0.603, 0.038, 0., "", "", "", "", "", "", "", 57.41, 2.6545864*^7, 
  50.885, 18.8, 3.165, 1.919, 3364.926, 23.8, 244.661, 7.2, "", "", 2.735, 
  1.3, 59.29}, {"CMR", "Africa", "Cameroon", "2020-03-28", 88., 0., 1., 0., 
  3.315, 0., 0.038, 0., "", "", "", "", "", "", "", 57.41, 2.6545864*^7, 
  50.885, 18.8, 3.165, 1.919, 3364.926, 23.8, 244.661, 7.2, "", "", 2.735, 
  1.3, 59.29}, {"CMR", "Africa", "Cameroon", "2020-03-29", 99., 11., 2., 1., 
  3.729, 0.414, 0.075, 0.038, "", "", "", "", "", "", "", 57.41, 
  2.6545864*^7, 50.885, 18.8, 3.165, 1.919, 3364.926, 23.8, 244.661, 7.2, "", 
  "", 2.735, 1.3, 59.29}, {"CMR", "Africa", "Cameroon", "2020-03-30", 99., 
  0., 2., 0., 3.729, 0., 0.075, 0., "", "", "", "", "", "", "", 57.41, 
  2.6545864*^7, 50.885, 18.8, 3.165, 1.919, 3364.926, 23.8, 244.661, 7.2, "", 
  "", 2.735, 1.3, 59.29}, {"CMR", "Africa", "Cameroon", "2020-03-31", 142., 
  43., 2., 0., 5.349, 1.62, 0.075, 0., "", "", "", "", "", "", "", 57.41, 
  2.6545864*^7, 50.885, 18.8, 3.165, 1.919, 3364.926, 23.8, 244.661, 7.2, "", 
  "", 2.735, 1.3, 59.29}, {"CMR", "Africa", "Cameroon", "2020-04-01", 193., 
  51., 6., 4., 7.27, 1.921, 0.226, 0.151, "", "", "", "", "", "", "", 57.41, 
  2.6545864*^7, 50.885, 18.8, 3.165, 1.919, 3364.926, 23.8, 244.661, 7.2, "", 
  "", 2.735, 1.3, 59.29}, {"CMR", "Africa", "Cameroon", "2020-04-02", 233., 
  40., 6., 0., 8.777, 1.507, 0.226, 0., "", "", "", "", "", "", "", 57.41, 
  2.6545864*^7, 50.885, 18.8, 3.165, 1.919, 3364.926, 23.8, 244.661, 7.2, "", 
  "", 2.735, 1.3, 59.29}, {"CMR", "Africa", "Cameroon", "2020-04-03", 271., 
  38., 7., 1., 10.209, 1.431, 0.264, 0.038, "", "", "", "", "", "", "", 
  57.41, 2.6545864*^7, 50.885, 18.8, 3.165, 1.919, 3364.926, 23.8, 244.661, 
  7.2, "", "", 2.735, 1.3, 59.29}, {"CMR", "Africa", "Cameroon", 
  "2020-04-04", 509., 238., 8., 1., 19.174, 8.966, 0.301, 0.038, "", "", "", 
  "", "", "", "", 68.52, 2.6545864*^7, 50.885, 18.8, 3.165, 1.919, 3364.926, 
  23.8, 244.661, 7.2, "", "", 2.735, 1.3, 59.29}, 
 {"CMR", "Africa", "Cameroon", "2020-04-05", 555., 46., 9., 1., 20.907, 
  1.733, 0.339, 0.038, "", "", "", "", "", "", "", 68.52, 2.6545864*^7, 
  50.885, 18.8, 3.165, 1.919, 3364.926, 23.8, 244.661, 7.2, "", "", 2.735, 
  1.3, 59.29}, {"CMR", "Africa", "Cameroon", "2020-04-06", 650., 95., 9., 0., 
  24.486, 3.579, 0.339, 0., "", "", "", "", "", "", "", 68.52, 2.6545864*^7, 
  50.885, 18.8, 3.165, 1.919, 3364.926, 23.8, 244.661, 7.2, "", "", 2.735, 
  1.3, 59.29}, {"CMR", "Africa", "Cameroon", "2020-04-07", 658., 8., 9., 0., 
  24.787, 0.301, 0.339, 0., "", "", "", "", "", "", "", 68.52, 2.6545864*^7, 
  50.885, 18.8, 3.165, 1.919, 3364.926, 23.8, 244.661, 7.2, "", "", 2.735, 
  1.3, 59.29}, {"CMR", "Africa", "Cameroon", "2020-04-08", 685., 27., 9., 0., 
  25.804, 1.017, 0.339, 0., "", "", "", "", "", "", "", 68.52, 2.6545864*^7, 
  50.885, 18.8, 3.165, 1.919, 3364.926, 23.8, 244.661, 7.2, "", "", 2.735, 
  1.3, 59.29}, {"CMR", "Africa", "Cameroon", "2020-04-09", 730., 45., 10., 
  1., 27.5, 1.695, 0.377, 0.038, "", "", "", "", "", "", "", 68.52, 
  2.6545864*^7, 50.885, 18.8, 3.165, 1.919, 3364.926, 23.8, 244.661, 7.2, "", 
  "", 2.735, 1.3, 59.29}, {"CMR", "Africa", "Cameroon", "2020-04-10", 730., 
  0., 10., 0., 27.5, 0., 0.377, 0., "", "", "", "", "", "", "", 68.52, 
  2.6545864*^7, 50.885, 18.8, 3.165, 1.919, 3364.926, 23.8, 244.661, 7.2, "", 
  "", 2.735, 1.3, 59.29}, {"CMR", "Africa", "Cameroon", "2020-04-11", 803., 
  73., 10., 0., 30.25, 2.75, 0.377, 0., "", "", "", "", "", "", "", 68.52, 
  2.6545864*^7, 50.885, 18.8, 3.165, 1.919, 3364.926, 23.8, 244.661, 7.2, "", 
  "", 2.735, 1.3, 59.29}, {"CMR", "Africa", "Cameroon", "2020-04-12", 820., 
  17., 11., 1., 30.89, 0.64, 0.414, 0.038, "", "", "", "", "", "", "", 68.52, 
  2.6545864*^7, 50.885, 18.8, 3.165, 1.919, 3364.926, 23.8, 244.661, 7.2, "", 
  "", 2.735, 1.3, 59.29}, {"CMR", "Africa", "Cameroon", "2020-04-13", 820., 
  0., 12., 1., 30.89, 0., 0.452, 0.038, "", "", "", "", "", "", "", 68.52, 
  2.6545864*^7, 50.885, 18.8, 3.165, 1.919, 3364.926, 23.8, 244.661, 7.2, "", 
  "", 2.735, 1.3, 59.29}, {"CMR", "Africa", "Cameroon", "2020-04-14", 820., 
  0., 12., 0., 30.89, 0., 0.452, 0., "", "", "", "", "", "", "", 68.52, 
  2.6545864*^7, 50.885, 18.8, 3.165, 1.919, 3364.926, 23.8, 244.661, 7.2, "", 
  "", 2.735, 1.3, 59.29}, {"CMR", "Africa", "Cameroon", "2020-04-15", 855., 
  35., 17., 5., 32.208, 1.318, 0.64, 0.188, "", "", "", "", "", "", "", 
  68.52, 2.6545864*^7, 50.885, 18.8, 3.165, 1.919, 3364.926, 23.8, 244.661, 
  7.2, "", "", 2.735, 1.3, 59.29}, {"CMR", "Africa", "Cameroon", 
  "2020-04-16", 855., 0., 17., 0., 32.208, 0., 0.64, 0., "", "", "", "", "", 
  "", "", 68.52, 2.6545864*^7, 50.885, 18.8, 3.165, 1.919, 3364.926, 23.8, 
  244.661, 7.2, "", "", 2.735, 1.3, 59.29}, {"CMR", "Africa", "Cameroon", 
  "2020-04-17", 855., 0., 21., 4., 32.208, 0., 0.791, 0.151, "", "", "", "", 
  "", "", "", 68.52, 2.6545864*^7, 50.885, 18.8, 3.165, 1.919, 3364.926, 
  23.8, 244.661, 7.2, "", "", 2.735, 1.3, 59.29}, 
 {"CMR", "Africa", "Cameroon", "2020-04-18", 1016., 161., 21., 0., 38.273, 
  6.065, 0.791, 0., "", "", "", "", "", "", "", 71.3, 2.6545864*^7, 50.885, 
  18.8, 3.165, 1.919, 3364.926, 23.8, 244.661, 7.2, "", "", 2.735, 1.3, 
  59.29}, {"CMR", "Africa", "Cameroon", "2020-04-19", 1016., 0., 21., 0., 
  38.273, 0., 0.791, 0., "", "", "", "", "", "", "", 71.3, 2.6545864*^7, 
  50.885, 18.8, 3.165, 1.919, 3364.926, 23.8, 244.661, 7.2, "", "", 2.735, 
  1.3, 59.29}, {"CMR", "Africa", "Cameroon", "2020-04-20", 1016., 0., 42., 
  21., 38.273, 0., 1.582, 0.791, "", "", "", "", "", "", "", 71.3, 
  2.6545864*^7, 50.885, 18.8, 3.165, 1.919, 3364.926, 23.8, 244.661, 7.2, "", 
  "", 2.735, 1.3, 59.29}, {"CMR", "Africa", "Cameroon", "2020-04-21", 1017., 
  1., 42., 0., 38.311, 0.038, 1.582, 0., "", "", "", "", "", "", "", 71.3, 
  2.6545864*^7, 50.885, 18.8, 3.165, 1.919, 3364.926, 23.8, 244.661, 7.2, "", 
  "", 2.735, 1.3, 59.29}, {"CMR", "Africa", "Cameroon", "2020-04-22", 1163., 
  146., 42., 0., 43.811, 5.5, 1.582, 0., "", "", "", "", "", "", "", 71.3, 
  2.6545864*^7, 50.885, 18.8, 3.165, 1.919, 3364.926, 23.8, 244.661, 7.2, "", 
  "", 2.735, 1.3, 59.29}, {"CMR", "Africa", "Cameroon", "2020-04-23", 1163., 
  0., 43., 1., 43.811, 0., 1.62, 0.038, "", "", "", "", "", "", "", 71.3, 
  2.6545864*^7, 50.885, 18.8, 3.165, 1.919, 3364.926, 23.8, 244.661, 7.2, "", 
  "", 2.735, 1.3, 59.29}, {"CMR", "Africa", "Cameroon", "2020-04-24", 1401., 
  238., 49., 6., 52.777, 8.966, 1.846, 0.226, "", "", "", "", "", "", "", 
  71.3, 2.6545864*^7, 50.885, 18.8, 3.165, 1.919, 3364.926, 23.8, 244.661, 
  7.2, "", "", 2.735, 1.3, 59.29}, {"CMR", "Africa", "Cameroon", 
  "2020-04-25", 1403., 2., 49., 0., 52.852, 0.075, 1.846, 0., "", "", "", "", 
  "", "", "", 71.3, 2.6545864*^7, 50.885, 18.8, 3.165, 1.919, 3364.926, 23.8, 
  244.661, 7.2, "", "", 2.735, 1.3, 59.29}, {"CMR", "Africa", "Cameroon", 
  "2020-04-26", 1518., 115., 53., 4., 57.184, 4.332, 1.997, 0.151, "", "", 
  "", "", "", "", "", 71.3, 2.6545864*^7, 50.885, 18.8, 3.165, 1.919, 
  3364.926, 23.8, 244.661, 7.2, "", "", 2.735, 1.3, 59.29}, 
 {"CMR", "Africa", "Cameroon", "2020-04-27", 1621., 103., 56., 3., 61.064, 
  3.88, 2.11, 0.113, "", "", "", "", "", "", "", 71.3, 2.6545864*^7, 50.885, 
  18.8, 3.165, 1.919, 3364.926, 23.8, 244.661, 7.2, "", "", 2.735, 1.3, 
  59.29}, {"CMR", "Africa", "Cameroon", "2020-04-28", 1621., 0., 58., 2., 
  61.064, 0., 2.185, 0.075, "", "", "", "", "", "", "", 71.3, 2.6545864*^7, 
  50.885, 18.8, 3.165, 1.919, 3364.926, 23.8, 244.661, 7.2, "", "", 2.735, 
  1.3, 59.29}, {"CMR", "Africa", "Cameroon", "2020-04-29", 1806., 185., 59., 
  1., 68.033, 6.969, 2.223, 0.038, "", "", "", "", "", "", "", 71.3, 
  2.6545864*^7, 50.885, 18.8, 3.165, 1.919, 3364.926, 23.8, 244.661, 7.2, "", 
  "", 2.735, 1.3, 59.29}, {"CMR", "Africa", "Cameroon", "2020-04-30", 1832., 
  26., 61., 2., 69.013, 0.979, 2.298, 0.075, "", "", "", "", "", "", "", 
  71.3, 2.6545864*^7, 50.885, 18.8, 3.165, 1.919, 3364.926, 23.8, 244.661, 
  7.2, "", "", 2.735, 1.3, 59.29}, {"CMR", "Africa", "Cameroon", 
  "2020-05-01", 1832., 0., 61., 0., 69.013, 0., 2.298, 0., "", "", "", "", 
  "", "", "", 63.89, 2.6545864*^7, 50.885, 18.8, 3.165, 1.919, 3364.926, 
  23.8, 244.661, 7.2, "", "", 2.735, 1.3, 59.29}, 
 {"CMR", "Africa", "Cameroon", "2020-05-02", 2069., 237., 61., 0., 77.941, 
  8.928, 2.298, 0., "", "", "", "", "", "", "", 63.89, 2.6545864*^7, 50.885, 
  18.8, 3.165, 1.919, 3364.926, 23.8, 244.661, 7.2, "", "", 2.735, 1.3, 
  59.29}, {"CMR", "Africa", "Cameroon", "2020-05-03", 2077., 8., 64., 3., 
  78.242, 0.301, 2.411, 0.113, "", "", "", "", "", "", "", 63.89, 
  2.6545864*^7, 50.885, 18.8, 3.165, 1.919, 3364.926, 23.8, 244.661, 7.2, "", 
  "", 2.735, 1.3, 59.29}, {"CMR", "Africa", "Cameroon", "2020-05-04", 2077., 
  0., 64., 0., 78.242, 0., 2.411, 0., "", "", "", "", "", "", "", 63.89, 
  2.6545864*^7, 50.885, 18.8, 3.165, 1.919, 3364.926, 23.8, 244.661, 7.2, "", 
  "", 2.735, 1.3, 59.29}, {"CMR", "Africa", "Cameroon", "2020-05-05", 2104., 
  27., 64., 0., 79.259, 1.017, 2.411, 0., "", "", "", "", "", "", "", 63.89, 
  2.6545864*^7, 50.885, 18.8, 3.165, 1.919, 3364.926, 23.8, 244.661, 7.2, "", 
  "", 2.735, 1.3, 59.29}, {"CMR", "Africa", "Cameroon", "2020-05-06", 2104., 
  0., 64., 0., 79.259, 0., 2.411, 0., "", "", "", "", "", "", "", 63.89, 
  2.6545864*^7, 50.885, 18.8, 3.165, 1.919, 3364.926, 23.8, 244.661, 7.2, "", 
  "", 2.735, 1.3, 59.29}, {"CMR", "Africa", "Cameroon", "2020-05-07", 2265., 
  161., 108., 44., 85.324, 6.065, 4.068, 1.658, "", "", "", "", "", "", "", 
  63.89, 2.6545864*^7, 50.885, 18.8, 3.165, 1.919, 3364.926, 23.8, 244.661, 
  7.2, "", "", 2.735, 1.3, 59.29}, {"CMR", "Africa", "Cameroon", 
  "2020-05-08", 2265., 0., 108., 0., 85.324, 0., 4.068, 0., "", "", "", "", 
  "", "", "", 63.89, 2.6545864*^7, 50.885, 18.8, 3.165, 1.919, 3364.926, 
  23.8, 244.661, 7.2, "", "", 2.735, 1.3, 59.29}, 
 {"CMR", "Africa", "Cameroon", "2020-05-09", 2265., 0., 108., 0., 85.324, 0., 
  4.068, 0., "", "", "", "", "", "", "", 63.89, 2.6545864*^7, 50.885, 18.8, 
  3.165, 1.919, 3364.926, 23.8, 244.661, 7.2, "", "", 2.735, 1.3, 59.29}, 
 {"CMR", "Africa", "Cameroon", "2020-05-10", 2274., 9., 108., 0., 85.663, 
  0.339, 4.068, 0., "", "", "", "", "", "", "", 63.89, 2.6545864*^7, 50.885, 
  18.8, 3.165, 1.919, 3364.926, 23.8, 244.661, 7.2, "", "", 2.735, 1.3, 
  59.29}, {"CMR", "Africa", "Cameroon", "2020-05-11", 2579., 305., 114., 6., 
  97.153, 11.49, 4.294, 0.226, "", "", "", "", "", "", "", 63.89, 
  2.6545864*^7, 50.885, 18.8, 3.165, 1.919, 3364.926, 23.8, 244.661, 7.2, "", 
  "", 2.735, 1.3, 59.29}, {"CMR", "Africa", "Cameroon", "2020-05-12", 2689., 
  110., 125., 11., 101.296, 4.144, 4.709, 0.414, "", "", "", "", "", "", "", 
  63.89, 2.6545864*^7, 50.885, 18.8, 3.165, 1.919, 3364.926, 23.8, 244.661, 
  7.2, "", "", 2.735, 1.3, 59.29}, {"CMR", "Africa", "Cameroon", 
  "2020-05-13", 2689., 0., 125., 0., 101.296, 0., 4.709, 0., "", "", "", "", 
  "", "", "", 63.89, 2.6545864*^7, 50.885, 18.8, 3.165, 1.919, 3364.926, 
  23.8, 244.661, 7.2, "", "", 2.735, 1.3, 59.29}, 
 {"CMR", "Africa", "Cameroon", "2020-05-14", 2800., 111., 136., 11., 105.478, 
  4.181, 5.123, 0.414, "", "", "", "", "", "", "", 63.89, 2.6545864*^7, 
  50.885, 18.8, 3.165, 1.919, 3364.926, 23.8, 244.661, 7.2, "", "", 2.735, 
  1.3, 59.29}, {"CMR", "Africa", "Cameroon", "2020-05-15", 2954., 154., 139., 
  3., 111.279, 5.801, 5.236, 0.113, "", "", "", "", "", "", "", 63.89, 
  2.6545864*^7, 50.885, 18.8, 3.165, 1.919, 3364.926, 23.8, 244.661, 7.2, "", 
  "", 2.735, 1.3, 59.29}, {"CMR", "Africa", "Cameroon", "2020-05-16", 3105., 
  151., 140., 1., 116.967, 5.688, 5.274, 0.038, "", "", "", "", "", "", "", 
  63.89, 2.6545864*^7, 50.885, 18.8, 3.165, 1.919, 3364.926, 23.8, 244.661, 
  7.2, "", "", 2.735, 1.3, 59.29}, {"CMR", "Africa", "Cameroon", 
  "2020-05-17", 3292., 187., 140., 0., 124.012, 7.044, 5.274, 0., "", "", "", 
  "", "", "", "", 63.89, 2.6545864*^7, 50.885, 18.8, 3.165, 1.919, 3364.926, 
  23.8, 244.661, 7.2, "", "", 2.735, 1.3, 59.29}, 
 {"CMR", "Africa", "Cameroon", "2020-05-18", 3292., 0., 140., 0., 124.012, 
  0., 5.274, 0., "", "", "", "", "", "", "", 63.89, 2.6545864*^7, 50.885, 
  18.8, 3.165, 1.919, 3364.926, 23.8, 244.661, 7.2, "", "", 2.735, 1.3, 
  59.29}, {"CMR", "Africa", "Cameroon", "2020-05-19", 3292., 0., 140., 0., 
  124.012, 0., 5.274, 0., "", "", "", "", "", "", "", 63.89, 2.6545864*^7, 
  50.885, 18.8, 3.165, 1.919, 3364.926, 23.8, 244.661, 7.2, "", "", 2.735, 
  1.3, 59.29}, {"CMR", "Africa", "Cameroon", "2020-05-20", 3529., 237., 140., 
  0., 132.94, 8.928, 5.274, 0., "", "", "", "", "", "", "", 63.89, 
  2.6545864*^7, 50.885, 18.8, 3.165, 1.919, 3364.926, 23.8, 244.661, 7.2, "", 
  "", 2.735, 1.3, 59.29}, {"CMR", "Africa", "Cameroon", "2020-05-21", 3733., 
  204., 146., 6., 140.625, 7.685, 5.5, 0.226, "", "", "", "", "", "", "", 
  63.89, 2.6545864*^7, 50.885, 18.8, 3.165, 1.919, 3364.926, 23.8, 244.661, 
  7.2, "", "", 2.735, 1.3, 59.29}, {"CMR", "Africa", "Cameroon", 
  "2020-05-22", 4288., 555., 156., 10., 161.532, 20.907, 5.877, 0.377, "", 
  "", "", "", "", "", "", 63.89, 2.6545864*^7, 50.885, 18.8, 3.165, 1.919, 
  3364.926, 23.8, 244.661, 7.2, "", "", 2.735, 1.3, 59.29}, 
 {"CMR", "Africa", "Cameroon", "2020-05-23", 4400., 112., 159., 3., 165.751, 
  4.219, 5.99, 0.113, "", "", "", "", "", "", "", 63.89, 2.6545864*^7, 
  50.885, 18.8, 3.165, 1.919, 3364.926, 23.8, 244.661, 7.2, "", "", 2.735, 
  1.3, 59.29}, {"CMR", "Africa", "Cameroon", "2020-05-24", 4597., 197., 159., 
  0., 173.172, 7.421, 5.99, 0., "", "", "", "", "", "", "", 63.89, 
  2.6545864*^7, 50.885, 18.8, 3.165, 1.919, 3364.926, 23.8, 244.661, 7.2, "", 
  "", 2.735, 1.3, 59.29}, {"CMR", "Africa", "Cameroon", "2020-05-25", 4890., 
  293., 165., 6., 184.209, 11.038, 6.216, 0.226, "", "", "", "", "", "", "", 
  63.89, 2.6545864*^7, 50.885, 18.8, 3.165, 1.919, 3364.926, 23.8, 244.661, 
  7.2, "", "", 2.735, 1.3, 59.29}, {"CMR", "Africa", "Cameroon", 
  "2020-05-26", 5044., 154., 171., 6., 190.011, 5.801, 6.442, 0.226, "", "", 
  "", "", "", "", "", 63.89, 2.6545864*^7, 50.885, 18.8, 3.165, 1.919, 
  3364.926, 23.8, 244.661, 7.2, "", "", 2.735, 1.3, 59.29}, 
 {"CMR", "Africa", "Cameroon", "2020-05-27", 5356., 312., 175., 4., 201.764, 
  11.753, 6.592, 0.151, "", "", "", "", "", "", "", 63.89, 2.6545864*^7, 
  50.885, 18.8, 3.165, 1.919, 3364.926, 23.8, 244.661, 7.2, "", "", 2.735, 
  1.3, 59.29}, {"CMR", "Africa", "Cameroon", "2020-05-28", 5356., 0., 177., 
  2., 201.764, 0., 6.668, 0.075, "", "", "", "", "", "", "", 63.89, 
  2.6545864*^7, 50.885, 18.8, 3.165, 1.919, 3364.926, 23.8, 244.661, 7.2, "", 
  "", 2.735, 1.3, 59.29}, {"CMR", "Africa", "Cameroon", "2020-05-29", 5356., 
  0., 177., 0., 201.764, 0., 6.668, 0., "", "", "", "", "", "", "", 63.89, 
  2.6545864*^7, 50.885, 18.8, 3.165, 1.919, 3364.926, 23.8, 244.661, 7.2, "", 
  "", 2.735, 1.3, 59.29}, {"CMR", "Africa", "Cameroon", "2020-05-30", 5436., 
  80., 177., 0., 204.778, 3.014, 6.668, 0., "", "", "", "", "", "", "", 
  63.89, 2.6545864*^7, 50.885, 18.8, 3.165, 1.919, 3364.926, 23.8, 244.661, 
  7.2, "", "", 2.735, 1.3, 59.29}, {"CMR", "Africa", "Cameroon", 
  "2020-05-31", 5904., 468., 191., 14., 222.408, 17.63, 7.195, 0.527, "", "", 
  "", "", "", "", "", 63.89, 2.6545864*^7, 50.885, 18.8, 3.165, 1.919, 
  3364.926, 23.8, 244.661, 7.2, "", "", 2.735, 1.3, 59.29}, 
 {"CMR", "Africa", "Cameroon", "2020-06-01", 5904., 0., 191., 0., 222.408, 
  0., 7.195, 0., "", "", "", "", "", "", "", 60.19, 2.6545864*^7, 50.885, 
  18.8, 3.165, 1.919, 3364.926, 23.8, 244.661, 7.2, "", "", 2.735, 1.3, 
  59.29}, {"CMR", "Africa", "Cameroon", "2020-06-02", 6397., 493., 199., 8., 
  240.979, 18.572, 7.496, 0.301, "", "", "", "", "", "", "", 60.19, 
  2.6545864*^7, 50.885, 18.8, 3.165, 1.919, 3364.926, 23.8, 244.661, 7.2, "", 
  "", 2.735, 1.3, 59.29}, {"CMR", "Africa", "Cameroon", "2020-06-03", 6585., 
  188., 200., 1., 248.061, 7.082, 7.534, 0.038, "", "", "", "", "", "", "", 
  60.19, 2.6545864*^7, 50.885, 18.8, 3.165, 1.919, 3364.926, 23.8, 244.661, 
  7.2, "", "", 2.735, 1.3, 59.29}, {"CMR", "Africa", "Cameroon", 
  "2020-06-04", 6752., 167., 200., 0., 254.352, 6.291, 7.534, 0., "", "", "", 
  "", "", "", "", 60.19, 2.6545864*^7, 50.885, 18.8, 3.165, 1.919, 3364.926, 
  23.8, 244.661, 7.2, "", "", 2.735, 1.3, 59.29}, 
 {"CMR", "Africa", "Cameroon", "2020-06-05", 6789., 37., 203., 3., 255.746, 
  1.394, 7.647, 0.113, "", "", "", "", "", "", "", 60.19, 2.6545864*^7, 
  50.885, 18.8, 3.165, 1.919, 3364.926, 23.8, 244.661, 7.2, "", "", 2.735, 
  1.3, 59.29}, {"CMR", "Africa", "Cameroon", "2020-06-06", 7599., 810., 203., 
  0., 286.259, 30.513, 7.647, 0., "", "", "", "", "", "", "", 60.19, 
  2.6545864*^7, 50.885, 18.8, 3.165, 1.919, 3364.926, 23.8, 244.661, 7.2, "", 
  "", 2.735, 1.3, 59.29}, {"CMR", "Africa", "Cameroon", "2020-06-07", 7599., 
  0., 203., 0., 286.259, 0., 7.647, 0., "", "", "", "", "", "", "", 60.19, 
  2.6545864*^7, 50.885, 18.8, 3.165, 1.919, 3364.926, 23.8, 244.661, 7.2, "", 
  "", 2.735, 1.3, 59.29}, {"CMR", "Africa", "Cameroon", "2020-06-08", 7908., 
  309., 203., 0., 297.9, 11.64, 7.647, 0., "", "", "", "", "", "", "", 60.19, 
  2.6545864*^7, 50.885, 18.8, 3.165, 1.919, 3364.926, 23.8, 244.661, 7.2, "", 
  "", 2.735, 1.3, 59.29}, {"CMR", "Africa", "Cameroon", "2020-06-09", 8312., 
  404., 208., 5., 313.118, 15.219, 7.835, 0.188, "", "", "", "", "", "", "", 
  60.19, 2.6545864*^7, 50.885, 18.8, 3.165, 1.919, 3364.926, 23.8, 244.661, 
  7.2, "", "", 2.735, 1.3, 59.29}, {"CMR", "Africa", "Cameroon", 
  "2020-06-10", 8681., 369., 208., 0., 327.019, 13.9, 7.835, 0., "", "", "", 
  "", "", "", "", 60.19, 2.6545864*^7, 50.885, 18.8, 3.165, 1.919, 3364.926, 
  23.8, 244.661, 7.2, "", "", 2.735, 1.3, 59.29}, 
 {"CMR", "Africa", "Cameroon", "2020-06-11", 8929., 248., 214., 6., 336.361, 
  9.342, 8.062, 0.226, "", "", "", "", "", "", "", 60.19, 2.6545864*^7, 
  50.885, 18.8, 3.165, 1.919, 3364.926, 23.8, 244.661, 7.2, "", "", 2.735, 
  1.3, 59.29}, {"CMR", "Africa", "Cameroon", "2020-06-12", 8929., 0., 214., 
  0., 336.361, 0., 8.062, 0., "", "", "", "", "", "", "", 60.19, 
  2.6545864*^7, 50.885, 18.8, 3.165, 1.919, 3364.926, 23.8, 244.661, 7.2, "", 
  "", 2.735, 1.3, 59.29}, {"CMR", "Africa", "Cameroon", "2020-06-13", 9196., 
  267., 273., 59., 346.419, 10.058, 10.284, 2.223, "", "", "", "", "", "", 
  "", 60.19, 2.6545864*^7, 50.885, 18.8, 3.165, 1.919, 3364.926, 23.8, 
  244.661, 7.2, "", "", 2.735, 1.3, 59.29}, {"CMR", "Africa", "Cameroon", 
  "2020-06-14", 9572., 376., 275., 2., 360.583, 14.164, 10.359, 0.075, "", 
  "", "", "", "", "", "", 60.19, 2.6545864*^7, 50.885, 18.8, 3.165, 1.919, 
  3364.926, 23.8, 244.661, 7.2, "", "", 2.735, 1.3, 59.29}, 
 {"CMR", "Africa", "Cameroon", "2020-06-15", 9864., 292., 276., 1., 371.583, 
  11., 10.397, 0.038, "", "", "", "", "", "", "", 60.19, 2.6545864*^7, 
  50.885, 18.8, 3.165, 1.919, 3364.926, 23.8, 244.661, 7.2, "", "", 2.735, 
  1.3, 59.29}, {"CMR", "Africa", "Cameroon", "2020-06-16", 9864., 0., 276., 
  0., 371.583, 0., 10.397, 0., "", "", "", "", "", "", "", 60.19, 
  2.6545864*^7, 50.885, 18.8, 3.165, 1.919, 3364.926, 23.8, 244.661, 7.2, "", 
  "", 2.735, 1.3, 59.29}, {"CMR", "Africa", "Cameroon", "2020-06-17", 9864., 
  0., 276., 0., 371.583, 0., 10.397, 0., "", "", "", "", "", "", "", 60.19, 
  2.6545864*^7, 50.885, 18.8, 3.165, 1.919, 3364.926, 23.8, 244.661, 7.2, "", 
  "", 2.735, 1.3, 59.29}, {"CMR", "Africa", "Cameroon", "2020-06-18", 9864., 
  0., 276., 0., 371.583, 0., 10.397, 0., "", "", "", "", "", "", "", 60.19, 
  2.6545864*^7, 50.885, 18.8, 3.165, 1.919, 3364.926, 23.8, 244.661, 7.2, "", 
  "", 2.735, 1.3, 59.29}, {"CMR", "Africa", "Cameroon", "2020-06-19", 10638., 
  774., 282., 6., 400.74, 29.157, 10.623, 0.226, "", "", "", "", "", "", "", 
  60.19, 2.6545864*^7, 50.885, 18.8, 3.165, 1.919, 3364.926, 23.8, 244.661, 
  7.2, "", "", 2.735, 1.3, 59.29}, {"CMR", "Africa", "Cameroon", 
  "2020-06-20", 11281., 643., 300., 18., 424.963, 24.222, 11.301, 0.678, "", 
  "", "", "", "", "", "", 60.19, 2.6545864*^7, 50.885, 18.8, 3.165, 1.919, 
  3364.926, 23.8, 244.661, 7.2, "", "", 2.735, 1.3, 59.29}, 
 {"CMR", "Africa", "Cameroon", "2020-06-21", 11281., 0., 300., 0., 424.963, 
  0., 11.301, 0., "", "", "", "", "", "", "", 60.19, 2.6545864*^7, 50.885, 
  18.8, 3.165, 1.919, 3364.926, 23.8, 244.661, 7.2, "", "", 2.735, 1.3, 
  59.29}, {"CMR", "Africa", "Cameroon", "2020-06-22", 11610., 329., 301., 1., 
  437.356, 12.394, 11.339, 0.038, "", "", "", "", "", "", "", 60.19, 
  2.6545864*^7, 50.885, 18.8, 3.165, 1.919, 3364.926, 23.8, 244.661, 7.2, "", 
  "", 2.735, 1.3, 59.29}, {"CMR", "Africa", "Cameroon", "2020-06-23", 11892., 
  282., 303., 2., 447.979, 10.623, 11.414, 0.075, "", "", "", "", "", "", "", 
  60.19, 2.6545864*^7, 50.885, 18.8, 3.165, 1.919, 3364.926, 23.8, 244.661, 
  7.2, "", "", 2.735, 1.3, 59.29}, {"CMR", "Africa", "Cameroon", 
  "2020-06-24", 12041., 149., 308., 5., 453.592, 5.613, 11.603, 0.188, "", 
  "", "", "", "", "", "", 60.19, 2.6545864*^7, 50.885, 18.8, 3.165, 1.919, 
  3364.926, 23.8, 244.661, 7.2, "", "", 2.735, 1.3, 59.29}, 
 {"CMR", "Africa", "Cameroon", "2020-06-25", 12270., 229., 313., 5., 462.219, 
  8.627, 11.791, 0.188, "", "", "", "", "", "", "", 60.19, 2.6545864*^7, 
  50.885, 18.8, 3.165, 1.919, 3364.926, 23.8, 244.661, 7.2, "", "", 2.735, 
  1.3, 59.29}, {"CMR", "Africa", "Cameroon", "2020-06-26", 12592., 322., 
  313., 0., 474.349, 12.13, 11.791, 0., "", "", "", "", "", "", "", 60.19, 
  2.6545864*^7, 50.885, 18.8, 3.165, 1.919, 3364.926, 23.8, 244.661, 7.2, "", 
  "", 2.735, 1.3, 59.29}, {"CMR", "Africa", "Cameroon", "2020-06-27", 12592., 
  0., 313., 0., 474.349, 0., 11.791, 0., "", "", "", "", "", "", "", 60.19, 
  2.6545864*^7, 50.885, 18.8, 3.165, 1.919, 3364.926, 23.8, 244.661, 7.2, "", 
  "", 2.735, 1.3, 59.29}, {"CMR", "Africa", "Cameroon", "2020-06-28", 12592., 
  0., 313., 0., 474.349, 0., 11.791, 0., "", "", "", "", "", "", "", 60.19, 
  2.6545864*^7, 50.885, 18.8, 3.165, 1.919, 3364.926, 23.8, 244.661, 7.2, "", 
  "", 2.735, 1.3, 59.29}, {"CMR", "Africa", "Cameroon", "2020-06-29", 12592., 
  0., 313., 0., 474.349, 0., 11.791, 0., "", "", "", "", "", "", "", 60.19, 
  2.6545864*^7, 50.885, 18.8, 3.165, 1.919, 3364.926, 23.8, 244.661, 7.2, "", 
  "", 2.735, 1.3, 59.29}, {"CMR", "Africa", "Cameroon", "2020-06-30", 12592., 
  0., 313., 0., 474.349, 0., 11.791, 0., "", "", "", "", "", "", "", 60.19, 
  2.6545864*^7, 50.885, 18.8, 3.165, 1.919, 3364.926, 23.8, 244.661, 7.2, "", 
  "", 2.735, 1.3, 59.29}, {"CMR", "Africa", "Cameroon", "2020-07-01", 12592., 
  0., 313., 0., 474.349, 0., 11.791, 0., "", "", "", "", "", "", "", "", 
  2.6545864*^7, 50.885, 18.8, 3.165, 1.919, 3364.926, 23.8, 244.661, 7.2, "", 
  "", 2.735, 1.3, 59.29}, {"CMR", "Africa", "Cameroon", "2020-07-02", 12592., 
  0., 313., 0., 474.349, 0., 11.791, 0., "", "", "", "", "", "", "", "", 
  2.6545864*^7, 50.885, 18.8, 3.165, 1.919, 3364.926, 23.8, 244.661, 7.2, "", 
  "", 2.735, 1.3, 59.29}, {"CMR", "Africa", "Cameroon", "2020-07-03", 12592., 
  0., 313., 0., 474.349, 0., 11.791, 0., "", "", "", "", "", "", "", "", 
  2.6545864*^7, 50.885, 18.8, 3.165, 1.919, 3364.926, 23.8, 244.661, 7.2, "", 
  "", 2.735, 1.3, 59.29}, {"CMR", "Africa", "Cameroon", "2020-07-04", 12592., 
  0., 313., 0., 474.349, 0., 11.791, 0., "", "", "", "", "", "", "", "", 
  2.6545864*^7, 50.885, 18.8, 3.165, 1.919, 3364.926, 23.8, 244.661, 7.2, "", 
  "", 2.735, 1.3, 59.29}, {"CMR", "Africa", "Cameroon", "2020-07-05", 12592., 
  0., 313., 0., 474.349, 0., 11.791, 0., "", "", "", "", "", "", "", "", 
  2.6545864*^7, 50.885, 18.8, 3.165, 1.919, 3364.926, 23.8, 244.661, 7.2, "", 
  "", 2.735, 1.3, 59.29}, {"CMR", "Africa", "Cameroon", "2020-07-06", 13711., 
  1119., 328., 15., 516.502, 42.153, 12.356, 0.565, "", "", "", "", "", "", 
  "", "", 2.6545864*^7, 50.885, 18.8, 3.165, 1.919, 3364.926, 23.8, 244.661, 
  7.2, "", "", 2.735, 1.3, 59.29}, {"CMR", "Africa", "Cameroon", 
  "2020-07-07", 14037., 326., 330., 2., 528.783, 12.281, 12.431, 0.075, "", 
  "", "", "", "", "", "", "", 2.6545864*^7, 50.885, 18.8, 3.165, 1.919, 
  3364.926, 23.8, 244.661, 7.2, "", "", 2.735, 1.3, 59.29}, 
 {"CMR", "Africa", "Cameroon", "2020-07-08", 14916., 879., 359., 29., 
  561.895, 33.113, 13.524, 1.092, "", "", "", "", "", "", "", "", 
  2.6545864*^7, 50.885, 18.8, 3.165, 1.919, 3364.926, 23.8, 244.661, 7.2, "", 
  "", 2.735, 1.3, 59.29}, {"CAN", "North America", "Canada", "2019-12-31", 
  0., 0., 0., 0., 0., 0., 0., 0., "", "", "", "", "", "", "", "", 
  3.7742157*^7, 4.037, 41.4, 16.984, 10.797, 44017.591, 0.5, 105.599, 7.37, 
  12., 16.6, "", 2.5, 82.43}, {"CAN", "North America", "Canada", 
  "2020-01-01", 0., 0., 0., 0., 0., 0., 0., 0., "", "", "", "", "", "", "", 
  0., 3.7742157*^7, 4.037, 41.4, 16.984, 10.797, 44017.591, 0.5, 105.599, 
  7.37, 12., 16.6, "", 2.5, 82.43}, {"CAN", "North America", "Canada", 
  "2020-01-02", 0., 0., 0., 0., 0., 0., 0., 0., "", "", "", "", "", "", "", 
  0., 3.7742157*^7, 4.037, 41.4, 16.984, 10.797, 44017.591, 0.5, 105.599, 
  7.37, 12., 16.6, "", 2.5, 82.43}, {"CAN", "North America", "Canada", 
  "2020-01-03", 0., 0., 0., 0., 0., 0., 0., 0., "", "", "", "", "", "", "", 
  0., 3.7742157*^7, 4.037, 41.4, 16.984, 10.797, 44017.591, 0.5, 105.599, 
  7.37, 12., 16.6, "", 2.5, 82.43}, {"CAN", "North America", "Canada", 
  "2020-01-04", 0., 0., 0., 0., 0., 0., 0., 0., "", "", "", "", "", "", "", 
  0., 3.7742157*^7, 4.037, 41.4, 16.984, 10.797, 44017.591, 0.5, 105.599, 
  7.37, 12., 16.6, "", 2.5, 82.43}, {"CAN", "North America", "Canada", 
  "2020-01-05", 0., 0., 0., 0., 0., 0., 0., 0., "", "", "", "", "", "", "", 
  0., 3.7742157*^7, 4.037, 41.4, 16.984, 10.797, 44017.591, 0.5, 105.599, 
  7.37, 12., 16.6, "", 2.5, 82.43}, {"CAN", "North America", "Canada", 
  "2020-01-06", 0., 0., 0., 0., 0., 0., 0., 0., "", "", "", "", "", "", "", 
  0., 3.7742157*^7, 4.037, 41.4, 16.984, 10.797, 44017.591, 0.5, 105.599, 
  7.37, 12., 16.6, "", 2.5, 82.43}, {"CAN", "North America", "Canada", 
  "2020-01-07", 0., 0., 0., 0., 0., 0., 0., 0., "", "", "", "", "", "", "", 
  0., 3.7742157*^7, 4.037, 41.4, 16.984, 10.797, 44017.591, 0.5, 105.599, 
  7.37, 12., 16.6, "", 2.5, 82.43}, {"CAN", "North America", "Canada", 
  "2020-01-08", 0., 0., 0., 0., 0., 0., 0., 0., "", "", "", "", "", "", "", 
  0., 3.7742157*^7, 4.037, 41.4, 16.984, 10.797, 44017.591, 0.5, 105.599, 
  7.37, 12., 16.6, "", 2.5, 82.43}, {"CAN", "North America", "Canada", 
  "2020-01-09", 0., 0., 0., 0., 0., 0., 0., 0., "", "", "", "", "", "", "", 
  0., 3.7742157*^7, 4.037, 41.4, 16.984, 10.797, 44017.591, 0.5, 105.599, 
  7.37, 12., 16.6, "", 2.5, 82.43}, {"CAN", "North America", "Canada", 
  "2020-01-10", 0., 0., 0., 0., 0., 0., 0., 0., "", "", "", "", "", "", "", 
  0., 3.7742157*^7, 4.037, 41.4, 16.984, 10.797, 44017.591, 0.5, 105.599, 
  7.37, 12., 16.6, "", 2.5, 82.43}, {"CAN", "North America", "Canada", 
  "2020-01-11", 0., 0., 0., 0., 0., 0., 0., 0., "", "", "", "", "", "", "", 
  0., 3.7742157*^7, 4.037, 41.4, 16.984, 10.797, 44017.591, 0.5, 105.599, 
  7.37, 12., 16.6, "", 2.5, 82.43}, {"CAN", "North America", "Canada", 
  "2020-01-12", 0., 0., 0., 0., 0., 0., 0., 0., "", "", "", "", "", "", "", 
  0., 3.7742157*^7, 4.037, 41.4, 16.984, 10.797, 44017.591, 0.5, 105.599, 
  7.37, 12., 16.6, "", 2.5, 82.43}, {"CAN", "North America", "Canada", 
  "2020-01-13", 0., 0., 0., 0., 0., 0., 0., 0., "", "", "", "", "", "", "", 
  0., 3.7742157*^7, 4.037, 41.4, 16.984, 10.797, 44017.591, 0.5, 105.599, 
  7.37, 12., 16.6, "", 2.5, 82.43}, {"CAN", "North America", "Canada", 
  "2020-01-14", 0., 0., 0., 0., 0., 0., 0., 0., "", "", "", "", "", "", "", 
  0., 3.7742157*^7, 4.037, 41.4, 16.984, 10.797, 44017.591, 0.5, 105.599, 
  7.37, 12., 16.6, "", 2.5, 82.43}, {"CAN", "North America", "Canada", 
  "2020-01-15", 0., 0., 0., 0., 0., 0., 0., 0., "", "", "", "", "", "", "", 
  0., 3.7742157*^7, 4.037, 41.4, 16.984, 10.797, 44017.591, 0.5, 105.599, 
  7.37, 12., 16.6, "", 2.5, 82.43}, {"CAN", "North America", "Canada", 
  "2020-01-16", 0., 0., 0., 0., 0., 0., 0., 0., "", "", "", "", "", "", "", 
  0., 3.7742157*^7, 4.037, 41.4, 16.984, 10.797, 44017.591, 0.5, 105.599, 
  7.37, 12., 16.6, "", 2.5, 82.43}, {"CAN", "North America", "Canada", 
  "2020-01-17", 0., 0., 0., 0., 0., 0., 0., 0., "", "", "", "", "", "", "", 
  0., 3.7742157*^7, 4.037, 41.4, 16.984, 10.797, 44017.591, 0.5, 105.599, 
  7.37, 12., 16.6, "", 2.5, 82.43}, {"CAN", "North America", "Canada", 
  "2020-01-18", 0., 0., 0., 0., 0., 0., 0., 0., "", "", "", "", "", "", "", 
  0., 3.7742157*^7, 4.037, 41.4, 16.984, 10.797, 44017.591, 0.5, 105.599, 
  7.37, 12., 16.6, "", 2.5, 82.43}, {"CAN", "North America", "Canada", 
  "2020-01-19", 0., 0., 0., 0., 0., 0., 0., 0., "", "", "", "", "", "", "", 
  0., 3.7742157*^7, 4.037, 41.4, 16.984, 10.797, 44017.591, 0.5, 105.599, 
  7.37, 12., 16.6, "", 2.5, 82.43}, {"CAN", "North America", "Canada", 
  "2020-01-20", 0., 0., 0., 0., 0., 0., 0., 0., "", "", "", "", "", "", "", 
  0., 3.7742157*^7, 4.037, 41.4, 16.984, 10.797, 44017.591, 0.5, 105.599, 
  7.37, 12., 16.6, "", 2.5, 82.43}, {"CAN", "North America", "Canada", 
  "2020-01-21", 0., 0., 0., 0., 0., 0., 0., 0., "", "", "", "", "", "", "", 
  0., 3.7742157*^7, 4.037, 41.4, 16.984, 10.797, 44017.591, 0.5, 105.599, 
  7.37, 12., 16.6, "", 2.5, 82.43}, {"CAN", "North America", "Canada", 
  "2020-01-22", 0., 0., 0., 0., 0., 0., 0., 0., "", "", "", "", "", "", "", 
  2.78, 3.7742157*^7, 4.037, 41.4, 16.984, 10.797, 44017.591, 0.5, 105.599, 
  7.37, 12., 16.6, "", 2.5, 82.43}, {"CAN", "North America", "Canada", 
  "2020-01-23", 0., 0., 0., 0., 0., 0., 0., 0., "", "", "", "", "", "", "", 
  2.78, 3.7742157*^7, 4.037, 41.4, 16.984, 10.797, 44017.591, 0.5, 105.599, 
  7.37, 12., 16.6, "", 2.5, 82.43}, {"CAN", "North America", "Canada", 
  "2020-01-24", 0., 0., 0., 0., 0., 0., 0., 0., "", "", "", "", "", "", "", 
  2.78, 3.7742157*^7, 4.037, 41.4, 16.984, 10.797, 44017.591, 0.5, 105.599, 
  7.37, 12., 16.6, "", 2.5, 82.43}, {"CAN", "North America", "Canada", 
  "2020-01-25", 0., 0., 0., 0., 0., 0., 0., 0., "", "", "", "", "", "", "", 
  2.78, 3.7742157*^7, 4.037, 41.4, 16.984, 10.797, 44017.591, 0.5, 105.599, 
  7.37, 12., 16.6, "", 2.5, 82.43}, {"CAN", "North America", "Canada", 
  "2020-01-26", 1., 1., 0., 0., 0.026, 0.026, 0., 0., "", "", "", "", "", "", 
  "", 2.78, 3.7742157*^7, 4.037, 41.4, 16.984, 10.797, 44017.591, 0.5, 
  105.599, 7.37, 12., 16.6, "", 2.5, 82.43}, {"CAN", "North America", 
  "Canada", "2020-01-27", 1., 0., 0., 0., 0.026, 0., 0., 0., "", "", "", "", 
  "", "", "", 2.78, 3.7742157*^7, 4.037, 41.4, 16.984, 10.797, 44017.591, 
  0.5, 105.599, 7.37, 12., 16.6, "", 2.5, 82.43}, 
 {"CAN", "North America", "Canada", "2020-01-28", 2., 1., 0., 0., 0.053, 
  0.026, 0., 0., "", "", "", "", "", "", "", 2.78, 3.7742157*^7, 4.037, 41.4, 
  16.984, 10.797, 44017.591, 0.5, 105.599, 7.37, 12., 16.6, "", 2.5, 82.43}, 
 {"CAN", "North America", "Canada", "2020-01-29", 3., 1., 0., 0., 0.079, 
  0.026, 0., 0., "", "", "", "", "", "", "", 2.78, 3.7742157*^7, 4.037, 41.4, 
  16.984, 10.797, 44017.591, 0.5, 105.599, 7.37, 12., 16.6, "", 2.5, 82.43}, 
 {"CAN", "North America", "Canada", "2020-01-30", 3., 0., 0., 0., 0.079, 0., 
  0., 0., "", "", "", "", "", "", "", 2.78, 3.7742157*^7, 4.037, 41.4, 
  16.984, 10.797, 44017.591, 0.5, 105.599, 7.37, 12., 16.6, "", 2.5, 82.43}, 
 {"CAN", "North America", "Canada", "2020-01-31", 3., 0., 0., 0., 0.079, 0., 
  0., 0., "", "", "", "", "", "", "", 2.78, 3.7742157*^7, 4.037, 41.4, 
  16.984, 10.797, 44017.591, 0.5, 105.599, 7.37, 12., 16.6, "", 2.5, 82.43}, 
 {"CAN", "North America", "Canada", "2020-02-01", 4., 1., 0., 0., 0.106, 
  0.026, 0., 0., "", "", "", "", "", "", "", 2.78, 3.7742157*^7, 4.037, 41.4, 
  16.984, 10.797, 44017.591, 0.5, 105.599, 7.37, 12., 16.6, "", 2.5, 82.43}, 
 {"CAN", "North America", "Canada", "2020-02-02", 4., 0., 0., 0., 0.106, 0., 
  0., 0., "", "", "", "", "", "", "", 2.78, 3.7742157*^7, 4.037, 41.4, 
  16.984, 10.797, 44017.591, 0.5, 105.599, 7.37, 12., 16.6, "", 2.5, 82.43}, 
 {"CAN", "North America", "Canada", "2020-02-03", 4., 0., 0., 0., 0.106, 0., 
  0., 0., "", "", "", "", "", "", "", 2.78, 3.7742157*^7, 4.037, 41.4, 
  16.984, 10.797, 44017.591, 0.5, 105.599, 7.37, 12., 16.6, "", 2.5, 82.43}, 
 {"CAN", "North America", "Canada", "2020-02-04", 4., 0., 0., 0., 0.106, 0., 
  0., 0., "", "", "", "", "", "", "", 2.78, 3.7742157*^7, 4.037, 41.4, 
  16.984, 10.797, 44017.591, 0.5, 105.599, 7.37, 12., 16.6, "", 2.5, 82.43}, 
 {"CAN", "North America", "Canada", "2020-02-05", 5., 1., 0., 0., 0.132, 
  0.026, 0., 0., "", "", "", "", "", "", "", 2.78, 3.7742157*^7, 4.037, 41.4, 
  16.984, 10.797, 44017.591, 0.5, 105.599, 7.37, 12., 16.6, "", 2.5, 82.43}, 
 {"CAN", "North America", "Canada", "2020-02-06", 5., 0., 0., 0., 0.132, 0., 
  0., 0., "", "", "", "", "", "", "", 2.78, 3.7742157*^7, 4.037, 41.4, 
  16.984, 10.797, 44017.591, 0.5, 105.599, 7.37, 12., 16.6, "", 2.5, 82.43}, 
 {"CAN", "North America", "Canada", "2020-02-07", 7., 2., 0., 0., 0.185, 
  0.053, 0., 0., "", "", "", "", "", "", "", 2.78, 3.7742157*^7, 4.037, 41.4, 
  16.984, 10.797, 44017.591, 0.5, 105.599, 7.37, 12., 16.6, "", 2.5, 82.43}, 
 {"CAN", "North America", "Canada", "2020-02-08", 7., 0., 0., 0., 0.185, 0., 
  0., 0., "", "", "", "", "", "", "", 2.78, 3.7742157*^7, 4.037, 41.4, 
  16.984, 10.797, 44017.591, 0.5, 105.599, 7.37, 12., 16.6, "", 2.5, 82.43}, 
 {"CAN", "North America", "Canada", "2020-02-09", 7., 0., 0., 0., 0.185, 0., 
  0., 0., "", "", "", "", "", "", "", 2.78, 3.7742157*^7, 4.037, 41.4, 
  16.984, 10.797, 44017.591, 0.5, 105.599, 7.37, 12., 16.6, "", 2.5, 82.43}, 
 {"CAN", "North America", "Canada", "2020-02-10", 7., 0., 0., 0., 0.185, 0., 
  0., 0., "", "", "", "", "", "", "", 2.78, 3.7742157*^7, 4.037, 41.4, 
  16.984, 10.797, 44017.591, 0.5, 105.599, 7.37, 12., 16.6, "", 2.5, 82.43}, 
 {"CAN", "North America", "Canada", "2020-02-11", 7., 0., 0., 0., 0.185, 0., 
  0., 0., "", "", "", "", "", "", "", 2.78, 3.7742157*^7, 4.037, 41.4, 
  16.984, 10.797, 44017.591, 0.5, 105.599, 7.37, 12., 16.6, "", 2.5, 82.43}, 
 {"CAN", "North America", "Canada", "2020-02-12", 7., 0., 0., 0., 0.185, 0., 
  0., 0., "", "", "", "", "", "", "", 2.78, 3.7742157*^7, 4.037, 41.4, 
  16.984, 10.797, 44017.591, 0.5, 105.599, 7.37, 12., 16.6, "", 2.5, 82.43}, 
 {"CAN", "North America", "Canada", "2020-02-13", 7., 0., 0., 0., 0.185, 0., 
  0., 0., "", "", "", "", "", "", "", 2.78, 3.7742157*^7, 4.037, 41.4, 
  16.984, 10.797, 44017.591, 0.5, 105.599, 7.37, 12., 16.6, "", 2.5, 82.43}, 
 {"CAN", "North America", "Canada", "2020-02-14", 7., 0., 0., 0., 0.185, 0., 
  0., 0., "", "", "", "", "", "", "", 2.78, 3.7742157*^7, 4.037, 41.4, 
  16.984, 10.797, 44017.591, 0.5, 105.599, 7.37, 12., 16.6, "", 2.5, 82.43}, 
 {"CAN", "North America", "Canada", "2020-02-15", 8., 1., 0., 0., 0.212, 
  0.026, 0., 0., "", "", "", "", "", "", "", 2.78, 3.7742157*^7, 4.037, 41.4, 
  16.984, 10.797, 44017.591, 0.5, 105.599, 7.37, 12., 16.6, "", 2.5, 82.43}, 
 {"CAN", "North America", "Canada", "2020-02-16", 8., 0., 0., 0., 0.212, 0., 
  0., 0., "", "", "", "", "", "", "", 2.78, 3.7742157*^7, 4.037, 41.4, 
  16.984, 10.797, 44017.591, 0.5, 105.599, 7.37, 12., 16.6, "", 2.5, 82.43}, 
 {"CAN", "North America", "Canada", "2020-02-17", 8., 0., 0., 0., 0.212, 0., 
  0., 0., "", "", "", "", "", "", "", 2.78, 3.7742157*^7, 4.037, 41.4, 
  16.984, 10.797, 44017.591, 0.5, 105.599, 7.37, 12., 16.6, "", 2.5, 82.43}, 
 {"CAN", "North America", "Canada", "2020-02-18", 8., 0., 0., 0., 0.212, 0., 
  0., 0., "", "", "", "", "", "", "", 2.78, 3.7742157*^7, 4.037, 41.4, 
  16.984, 10.797, 44017.591, 0.5, 105.599, 7.37, 12., 16.6, "", 2.5, 82.43}, 
 {"CAN", "North America", "Canada", "2020-02-19", 8., 0., 0., 0., 0.212, 0., 
  0., 0., "", "", "", "", "", "", "", 2.78, 3.7742157*^7, 4.037, 41.4, 
  16.984, 10.797, 44017.591, 0.5, 105.599, 7.37, 12., 16.6, "", 2.5, 82.43}, 
 {"CAN", "North America", "Canada", "2020-02-20", 8., 0., 0., 0., 0.212, 0., 
  0., 0., "", "", "", "", "", "", "", 2.78, 3.7742157*^7, 4.037, 41.4, 
  16.984, 10.797, 44017.591, 0.5, 105.599, 7.37, 12., 16.6, "", 2.5, 82.43}, 
 {"CAN", "North America", "Canada", "2020-02-21", 9., 1., 0., 0., 0.238, 
  0.026, 0., 0., "", "", "", "", "", "", "", 2.78, 3.7742157*^7, 4.037, 41.4, 
  16.984, 10.797, 44017.591, 0.5, 105.599, 7.37, 12., 16.6, "", 2.5, 82.43}, 
 {"CAN", "North America", "Canada", "2020-02-22", 9., 0., 0., 0., 0.238, 0., 
  0., 0., "", "", "", "", "", "", "", 2.78, 3.7742157*^7, 4.037, 41.4, 
  16.984, 10.797, 44017.591, 0.5, 105.599, 7.37, 12., 16.6, "", 2.5, 82.43}, 
 {"CAN", "North America", "Canada", "2020-02-23", 9., 0., 0., 0., 0.238, 0., 
  0., 0., "", "", "", "", "", "", "", 2.78, 3.7742157*^7, 4.037, 41.4, 
  16.984, 10.797, 44017.591, 0.5, 105.599, 7.37, 12., 16.6, "", 2.5, 82.43}, 
 {"CAN", "North America", "Canada", "2020-02-24", 9., 0., 0., 0., 0.238, 0., 
  0., 0., "", "", "", "", "", "", "", 2.78, 3.7742157*^7, 4.037, 41.4, 
  16.984, 10.797, 44017.591, 0.5, 105.599, 7.37, 12., 16.6, "", 2.5, 82.43}, 
 {"CAN", "North America", "Canada", "2020-02-25", 11., 2., 0., 0., 0.291, 
  0.053, 0., 0., "", "", "", "", "", "", "", 2.78, 3.7742157*^7, 4.037, 41.4, 
  16.984, 10.797, 44017.591, 0.5, 105.599, 7.37, 12., 16.6, "", 2.5, 82.43}, 
 {"CAN", "North America", "Canada", "2020-02-26", 11., 0., 0., 0., 0.291, 0., 
  0., 0., "", "", "", "", "", "", "", 2.78, 3.7742157*^7, 4.037, 41.4, 
  16.984, 10.797, 44017.591, 0.5, 105.599, 7.37, 12., 16.6, "", 2.5, 82.43}, 
 {"CAN", "North America", "Canada", "2020-02-27", 12., 1., 0., 0., 0.318, 
  0.026, 0., 0., "", "", "", "", "", "", "", 2.78, 3.7742157*^7, 4.037, 41.4, 
  16.984, 10.797, 44017.591, 0.5, 105.599, 7.37, 12., 16.6, "", 2.5, 82.43}, 
 {"CAN", "North America", "Canada", "2020-02-28", 14., 2., 0., 0., 0.371, 
  0.053, 0., 0., "", "", "", "", "", "", "", 2.78, 3.7742157*^7, 4.037, 41.4, 
  16.984, 10.797, 44017.591, 0.5, 105.599, 7.37, 12., 16.6, "", 2.5, 82.43}, 
 {"CAN", "North America", "Canada", "2020-02-29", 16., 2., 0., 0., 0.424, 
  0.053, 0., 0., "", "", "", "", "", "", "", 2.78, 3.7742157*^7, 4.037, 41.4, 
  16.984, 10.797, 44017.591, 0.5, 105.599, 7.37, 12., 16.6, "", 2.5, 82.43}, 
 {"CAN", "North America", "Canada", "2020-03-01", 20., 4., 0., 0., 0.53, 
  0.106, 0., 0., "", "", "", "", "", "", "", 2.78, 3.7742157*^7, 4.037, 41.4, 
  16.984, 10.797, 44017.591, 0.5, 105.599, 7.37, 12., 16.6, "", 2.5, 82.43}, 
 {"CAN", "North America", "Canada", "2020-03-02", 24., 4., 0., 0., 0.636, 
  0.106, 0., 0., "", "", "", "", "", "", "", 2.78, 3.7742157*^7, 4.037, 41.4, 
  16.984, 10.797, 44017.591, 0.5, 105.599, 7.37, 12., 16.6, "", 2.5, 82.43}, 
 {"CAN", "North America", "Canada", "2020-03-03", 27., 3., 0., 0., 0.715, 
  0.079, 0., 0., "", "", "", "", "", "", "", 2.78, 3.7742157*^7, 4.037, 41.4, 
  16.984, 10.797, 44017.591, 0.5, 105.599, 7.37, 12., 16.6, "", 2.5, 82.43}, 
 {"CAN", "North America", "Canada", "2020-03-04", 30., 3., 0., 0., 0.795, 
  0.079, 0., 0., "", "", "", "", "", "", "", 2.78, 3.7742157*^7, 4.037, 41.4, 
  16.984, 10.797, 44017.591, 0.5, 105.599, 7.37, 12., 16.6, "", 2.5, 82.43}, 
 {"CAN", "North America", "Canada", "2020-03-05", 33., 3., 0., 0., 0.874, 
  0.079, 0., 0., "", "", "", "", "", "", "", 2.78, 3.7742157*^7, 4.037, 41.4, 
  16.984, 10.797, 44017.591, 0.5, 105.599, 7.37, 12., 16.6, "", 2.5, 82.43}, 
 {"CAN", "North America", "Canada", "2020-03-06", 45., 12., 0., 0., 1.192, 
  0.318, 0., 0., "", "", "", "", "", "", "", 2.78, 3.7742157*^7, 4.037, 41.4, 
  16.984, 10.797, 44017.591, 0.5, 105.599, 7.37, 12., 16.6, "", 2.5, 82.43}, 
 {"CAN", "North America", "Canada", "2020-03-07", 51., 6., 0., 0., 1.351, 
  0.159, 0., 0., "", "", "", "", "", "", "", 2.78, 3.7742157*^7, 4.037, 41.4, 
  16.984, 10.797, 44017.591, 0.5, 105.599, 7.37, 12., 16.6, "", 2.5, 82.43}, 
 {"CAN", "North America", "Canada", "2020-03-08", 57., 6., 0., 0., 1.51, 
  0.159, 0., 0., "", "", "", "", "", "", "", 2.78, 3.7742157*^7, 4.037, 41.4, 
  16.984, 10.797, 44017.591, 0.5, 105.599, 7.37, 12., 16.6, "", 2.5, 82.43}, 
 {"CAN", "North America", "Canada", "2020-03-09", 62., 5., 0., 0., 1.643, 
  0.132, 0., 0., "", "", "", "", "", "", "", 2.78, 3.7742157*^7, 4.037, 41.4, 
  16.984, 10.797, 44017.591, 0.5, 105.599, 7.37, 12., 16.6, "", 2.5, 82.43}, 
 {"CAN", "North America", "Canada", "2020-03-10", 77., 15., 1., 1., 2.04, 
  0.397, 0.026, 0.026, "", "", "", "", "", "", "", 2.78, 3.7742157*^7, 4.037, 
  41.4, 16.984, 10.797, 44017.591, 0.5, 105.599, 7.37, 12., 16.6, "", 2.5, 
  82.43}, {"CAN", "North America", "Canada", "2020-03-11", 93., 16., 1., 0., 
  2.464, 0.424, 0.026, 0., "", "", "", "", "", "", "", 13.89, 3.7742157*^7, 
  4.037, 41.4, 16.984, 10.797, 44017.591, 0.5, 105.599, 7.37, 12., 16.6, "", 
  2.5, 82.43}, {"CAN", "North America", "Canada", "2020-03-12", 103., 10., 
  1., 0., 2.729, 0.265, 0.026, 0., "", "", "", "", "", "", "", 22.22, 
  3.7742157*^7, 4.037, 41.4, 16.984, 10.797, 44017.591, 0.5, 105.599, 7.37, 
  12., 16.6, "", 2.5, 82.43}, {"CAN", "North America", "Canada", 
  "2020-03-13", 138., 35., 1., 0., 3.656, 0.927, 0.026, 0., "", "", "", "", 
  "", "", "", 22.22, 3.7742157*^7, 4.037, 41.4, 16.984, 10.797, 44017.591, 
  0.5, 105.599, 7.37, 12., 16.6, "", 2.5, 82.43}, 
 {"CAN", "North America", "Canada", "2020-03-14", 176., 38., 1., 0., 4.663, 
  1.007, 0.026, 0., "", "", "", "", "", "", "", 24.07, 3.7742157*^7, 4.037, 
  41.4, 16.984, 10.797, 44017.591, 0.5, 105.599, 7.37, 12., 16.6, "", 2.5, 
  82.43}, {"CAN", "North America", "Canada", "2020-03-15", 244., 68., 1., 0., 
  6.465, 1.802, 0.026, 0., "", "", "", "", "", "", "", 24.07, 3.7742157*^7, 
  4.037, 41.4, 16.984, 10.797, 44017.591, 0.5, 105.599, 7.37, 12., 16.6, "", 
  2.5, 82.43}, {"CAN", "North America", "Canada", "2020-03-16", 304., 60., 
  1., 0., 8.055, 1.59, 0.026, 0., "", "", "", "", "", "", "", 43.52, 
  3.7742157*^7, 4.037, 41.4, 16.984, 10.797, 44017.591, 0.5, 105.599, 7.37, 
  12., 16.6, "", 2.5, 82.43}, {"CAN", "North America", "Canada", 
  "2020-03-17", 424., 120., 4., 3., 11.234, 3.179, 0.106, 0.079, "", "", "", 
  "", "", "", "", 43.52, 3.7742157*^7, 4.037, 41.4, 16.984, 10.797, 
  44017.591, 0.5, 105.599, 7.37, 12., 16.6, "", 2.5, 82.43}, 
 {"CAN", "North America", "Canada", "2020-03-18", 569., 145., 8., 4., 15.076, 
  3.842, 0.212, 0.106, 53975., "", 1.43, "", "", "", "people tested", 61.11, 
  3.7742157*^7, 4.037, 41.4, 16.984, 10.797, 44017.591, 0.5, 105.599, 7.37, 
  12., 16.6, "", 2.5, 82.43}, {"CAN", "North America", "Canada", 
  "2020-03-19", 690., 121., 9., 1., 18.282, 3.206, 0.238, 0.026, 54956., 
  981., 1.456, 0.026, "", "", "people tested", 61.11, 3.7742157*^7, 4.037, 
  41.4, 16.984, 10.797, 44017.591, 0.5, 105.599, 7.37, 12., 16.6, "", 2.5, 
  82.43}, {"CAN", "North America", "Canada", "2020-03-20", 846., 156., 10., 
  1., 22.415, 4.133, 0.265, 0.026, 76814., 21858., 2.035, 0.579, "", "", 
  "people tested", 71.3, 3.7742157*^7, 4.037, 41.4, 16.984, 10.797, 
  44017.591, 0.5, 105.599, 7.37, 12., 16.6, "", 2.5, 82.43}, 
 {"CAN", "North America", "Canada", "2020-03-21", 971., 125., 12., 2., 
  25.727, 3.312, 0.318, 0.053, 88883., 12069., 2.355, 0.32, "", "", 
  "people tested", 71.3, 3.7742157*^7, 4.037, 41.4, 16.984, 10.797, 
  44017.591, 0.5, 105.599, 7.37, 12., 16.6, "", 2.5, 82.43}, 
 {"CAN", "North America", "Canada", "2020-03-22", 1302., 331., 18., 6., 
  34.497, 8.77, 0.477, 0.159, 98824., 9941., 2.618, 0.263, "", "", 
  "people tested", 71.3, 3.7742157*^7, 4.037, 41.4, 16.984, 10.797, 
  44017.591, 0.5, 105.599, 7.37, 12., 16.6, "", 2.5, 82.43}, 
 {"CAN", "North America", "Canada", "2020-03-23", 1430., 128., 20., 2., 
  37.889, 3.391, 0.53, 0.053, 107147., 8323., 2.839, 0.221, "", "", 
  "people tested", 72.69, 3.7742157*^7, 4.037, 41.4, 16.984, 10.797, 
  44017.591, 0.5, 105.599, 7.37, 12., 16.6, "", 2.5, 82.43}, 
 {"CAN", "North America", "Canada", "2020-03-24", 1646., 216., 24., 4., 
  43.612, 5.723, 0.636, 0.106, 125062., 17915., 3.314, 0.475, "", "", 
  "people tested", 72.69, 3.7742157*^7, 4.037, 41.4, 16.984, 10.797, 
  44017.591, 0.5, 105.599, 7.37, 12., 16.6, "", 2.5, 82.43}, 
 {"CAN", "North America", "Canada", "2020-03-25", 1959., 313., 27., 3., 
  51.905, 8.293, 0.715, 0.079, 142154., 17092., 3.766, 0.453, 12597., 0.334, 
  "people tested", 72.69, 3.7742157*^7, 4.037, 41.4, 16.984, 10.797, 
  44017.591, 0.5, 105.599, 7.37, 12., 16.6, "", 2.5, 82.43}, 
 {"CAN", "North America", "Canada", "2020-03-26", 3385., 1426., 35., 8., 
  89.688, 37.783, 0.927, 0.212, 161603., 19449., 4.282, 0.515, 15235., 0.404, 
  "people tested", 72.69, 3.7742157*^7, 4.037, 41.4, 16.984, 10.797, 
  44017.591, 0.5, 105.599, 7.37, 12., 16.6, "", 2.5, 82.43}, 
 {"CAN", "North America", "Canada", "2020-03-27", 4018., 633., 39., 4., 
  106.459, 16.772, 1.033, 0.106, 170644., 9041., 4.521, 0.24, 13404., 0.355, 
  "people tested", 72.69, 3.7742157*^7, 4.037, 41.4, 16.984, 10.797, 
  44017.591, 0.5, 105.599, 7.37, 12., 16.6, "", 2.5, 82.43}, 
 {"CAN", "North America", "Canada", "2020-03-28", 4675., 657., 53., 14., 
  123.867, 17.408, 1.404, 0.371, 184201., 13557., 4.881, 0.359, 13617., 
  0.361, "people tested", 72.69, 3.7742157*^7, 4.037, 41.4, 16.984, 10.797, 
  44017.591, 0.5, 105.599, 7.37, 12., 16.6, "", 2.5, 82.43}, 
 {"CAN", "North America", "Canada", "2020-03-29", 5386., 711., 60., 7., 
  142.705, 18.838, 1.59, 0.185, 210435., 26234., 5.576, 0.695, 15944., 0.422, 
  "people tested", 72.69, 3.7742157*^7, 4.037, 41.4, 16.984, 10.797, 
  44017.591, 0.5, 105.599, 7.37, 12., 16.6, "", 2.5, 82.43}, 
 {"CAN", "North America", "Canada", "2020-03-30", 6255., 869., 61., 1., 
  165.73, 23.025, 1.616, 0.026, 241138., 30703., 6.389, 0.813, 19142., 0.507, 
  "people tested", 72.69, 3.7742157*^7, 4.037, 41.4, 16.984, 10.797, 
  44017.591, 0.5, 105.599, 7.37, 12., 16.6, "", 2.5, 82.43}, 
 {"CAN", "North America", "Canada", "2020-03-31", 7424., 1169., 89., 28., 
  196.703, 30.973, 2.358, 0.742, "", "", "", "", 17710., 0.469, 
  "people tested", 72.69, 3.7742157*^7, 4.037, 41.4, 16.984, 10.797, 
  44017.591, 0.5, 105.599, 7.37, 12., 16.6, "", 2.5, 82.43}, 
 {"CAN", "North America", "Canada", "2020-04-01", 8536., 1112., 96., 7., 
  226.166, 29.463, 2.544, 0.185, 256933., "", 6.808, "", 16397., 0.434, 
  "people tested", 74.54, 3.7742157*^7, 4.037, 41.4, 16.984, 10.797, 
  44017.591, 0.5, 105.599, 7.37, 12., 16.6, "", 2.5, 82.43}, 
 {"CAN", "North America", "Canada", "2020-04-02", 9595., 1059., 109., 13., 
  254.225, 28.059, 2.888, 0.344, 268154., 11221., 7.105, 0.297, 15222., 
  0.403, "people tested", 74.54, 3.7742157*^7, 4.037, 41.4, 16.984, 10.797, 
  44017.591, 0.5, 105.599, 7.37, 12., 16.6, "", 2.5, 82.43}, 
 {"CAN", "North America", "Canada", "2020-04-03", 11268., 1673., 138., 29., 
  298.552, 44.327, 3.656, 0.768, 295065., 26911., 7.818, 0.713, 17774., 
  0.471, "people tested", 74.54, 3.7742157*^7, 4.037, 41.4, 16.984, 10.797, 
  44017.591, 0.5, 105.599, 7.37, 12., 16.6, "", 2.5, 82.43}, 
 {"CAN", "North America", "Canada", "2020-04-04", 12519., 1251., 187., 49., 
  331.698, 33.146, 4.955, 1.298, 311971., 16906., 8.266, 0.448, 18253., 
  0.484, "people tested", 72.69, 3.7742157*^7, 4.037, 41.4, 16.984, 10.797, 
  44017.591, 0.5, 105.599, 7.37, 12., 16.6, "", 2.5, 82.43}, 
 {"CAN", "North America", "Canada", "2020-04-05", 13882., 1363., 231., 44., 
  367.812, 36.113, 6.12, 1.166, 334849., 22878., 8.872, 0.606, 17773., 0.471, 
  "people tested", 72.69, 3.7742157*^7, 4.037, 41.4, 16.984, 10.797, 
  44017.591, 0.5, 105.599, 7.37, 12., 16.6, "", 2.5, 82.43}, 
 {"CAN", "North America", "Canada", "2020-04-06", 15496., 1614., 280., 49., 
  410.575, 42.764, 7.419, 1.298, 336806., 1957., 8.924, 0.052, 13667., 0.362, 
  "people tested", 72.69, 3.7742157*^7, 4.037, 41.4, 16.984, 10.797, 
  44017.591, 0.5, 105.599, 7.37, 12., 16.6, "", 2.5, 82.43}, 
 {"CAN", "North America", "Canada", "2020-04-07", 16653., 1157., 323., 43., 
  441.231, 30.655, 8.558, 1.139, 346507., 9701., 9.181, 0.257, 13924., 0.369, 
  "people tested", 72.69, 3.7742157*^7, 4.037, 41.4, 16.984, 10.797, 
  44017.591, 0.5, 105.599, 7.37, 12., 16.6, "", 2.5, 82.43}, 
 {"CAN", "North America", "Canada", "2020-04-08", 17883., 1230., 380., 57., 
  473.82, 32.59, 10.068, 1.51, 359269., 12762., 9.519, 0.338, 14619., 0.387, 
  "people tested", 72.69, 3.7742157*^7, 4.037, 41.4, 16.984, 10.797, 
  44017.591, 0.5, 105.599, 7.37, 12., 16.6, "", 2.5, 82.43}, 
 {"CAN", "North America", "Canada", "2020-04-09", 19274., 1391., 435., 55., 
  510.676, 36.855, 11.526, 1.457, 373581., 14312., 9.898, 0.379, 15061., 
  0.399, "people tested", 72.69, 3.7742157*^7, 4.037, 41.4, 16.984, 10.797, 
  44017.591, 0.5, 105.599, 7.37, 12., 16.6, "", 2.5, 82.43}, 
 {"CAN", "North America", "Canada", "2020-04-10", 20748., 1474., 509., 74., 
  549.73, 39.054, 13.486, 1.961, 383322., 9741., 10.156, 0.258, 12608., 
  0.334, "people tested", 72.69, 3.7742157*^7, 4.037, 41.4, 16.984, 10.797, 
  44017.591, 0.5, 105.599, 7.37, 12., 16.6, "", 2.5, 82.43}, 
 {"CAN", "North America", "Canada", "2020-04-11", 22133., 1385., 569., 60., 
  586.426, 36.696, 15.076, 1.59, 401552., 18230., 10.639, 0.483, 12797., 
  0.339, "people tested", 72.69, 3.7742157*^7, 4.037, 41.4, 16.984, 10.797, 
  44017.591, 0.5, 105.599, 7.37, 12., 16.6, "", 2.5, 82.43}, 
 {"CAN", "North America", "Canada", "2020-04-12", 23301., 1168., 653., 84., 
  617.373, 30.947, 17.302, 2.226, 404651., 3099., 10.721, 0.082, 9972., 
  0.264, "people tested", 72.69, 3.7742157*^7, 4.037, 41.4, 16.984, 10.797, 
  44017.591, 0.5, 105.599, 7.37, 12., 16.6, "", 2.5, 82.43}, 
 {"CAN", "North America", "Canada", "2020-04-13", 24365., 1064., 717., 64., 
  645.565, 28.191, 18.997, 1.696, 428920., 24269., 11.364, 0.643, 13159., 
  0.349, "people tested", 72.69, 3.7742157*^7, 4.037, 41.4, 16.984, 10.797, 
  44017.591, 0.5, 105.599, 7.37, 12., 16.6, "", 2.5, 82.43}, 
 {"CAN", "North America", "Canada", "2020-04-14", 25663., 1298., 780., 63., 
  679.956, 34.391, 20.667, 1.669, 450717., 21797., 11.942, 0.578, 14887., 
  0.394, "people tested", 72.69, 3.7742157*^7, 4.037, 41.4, 16.984, 10.797, 
  44017.591, 0.5, 105.599, 7.37, 12., 16.6, "", 2.5, 82.43}, 
 {"CAN", "North America", "Canada", "2020-04-15", 27046., 1383., 903., 123., 
  716.599, 36.643, 23.926, 3.259, 462353., 11636., 12.25, 0.308, 14726., 
  0.39, "people tested", 72.69, 3.7742157*^7, 4.037, 41.4, 16.984, 10.797, 
  44017.591, 0.5, 105.599, 7.37, 12., 16.6, "", 2.5, 82.43}, 
 {"CAN", "North America", "Canada", "2020-04-16", 28364., 1318., 1010., 107., 
  751.52, 34.921, 26.761, 2.835, 487060., 24707., 12.905, 0.655, 16211., 
  0.43, "people tested", 72.69, 3.7742157*^7, 4.037, 41.4, 16.984, 10.797, 
  44017.591, 0.5, 105.599, 7.37, 12., 16.6, "", 2.5, 82.43}, 
 {"CAN", "North America", "Canada", "2020-04-17", 30081., 1717., 1193., 183., 
  797.013, 45.493, 31.609, 4.849, 503003., 15943., 13.327, 0.422, 17097., 
  0.453, "people tested", 72.69, 3.7742157*^7, 4.037, 41.4, 16.984, 10.797, 
  44017.591, 0.5, 105.599, 7.37, 12., 16.6, "", 2.5, 82.43}, 
 {"CAN", "North America", "Canada", "2020-04-18", 31872., 1791., 1309., 116., 
  844.467, 47.454, 34.683, 3.073, 516216., 13213., 13.677, 0.35, 16381., 
  0.434, "people tested", 72.69, 3.7742157*^7, 4.037, 41.4, 16.984, 10.797, 
  44017.591, 0.5, 105.599, 7.37, 12., 16.6, "", 2.5, 82.43}, 
 {"CAN", "North America", "Canada", "2020-04-19", 33341., 1469., 1467., 158., 
  883.389, 38.922, 38.869, 4.186, 536062., 19846., 14.203, 0.526, 18773., 
  0.497, "people tested", 72.69, 3.7742157*^7, 4.037, 41.4, 16.984, 10.797, 
  44017.591, 0.5, 105.599, 7.37, 12., 16.6, "", 2.5, 82.43}, 
 {"CAN", "North America", "Canada", "2020-04-20", 34777., 1436., 1580., 113., 
  921.436, 38.048, 41.863, 2.994, 555551., 19489., 14.72, 0.516, 18090., 
  0.479, "people tested", 72.69, 3.7742157*^7, 4.037, 41.4, 16.984, 10.797, 
  44017.591, 0.5, 105.599, 7.37, 12., 16.6, "", 2.5, 82.43}, 
 {"CAN", "North America", "Canada", "2020-04-21", 36823., 2046., 1690., 110., 
  975.646, 54.21, 44.778, 2.915, 565931., 10380., 14.995, 0.275, 16459., 
  0.436, "people tested", 72.69, 3.7742157*^7, 4.037, 41.4, 16.984, 10.797, 
  44017.591, 0.5, 105.599, 7.37, 12., 16.6, "", 2.5, 82.43}, 
 {"CAN", "North America", "Canada", "2020-04-22", 38413., 1590., 1834., 144., 
  1017.774, 42.128, 48.593, 3.815, 576348., 10417., 15.271, 0.276, 16285., 
  0.431, "people tested", 72.69, 3.7742157*^7, 4.037, 41.4, 16.984, 10.797, 
  44017.591, 0.5, 105.599, 7.37, 12., 16.6, "", 2.5, 82.43}, 
 {"CAN", "North America", "Canada", "2020-04-23", 40179., 1766., 1974., 140., 
  1064.566, 46.791, 52.302, 3.709, 620101., 43753., 16.43, 1.159, 19006., 
  0.504, "people tested", 72.69, 3.7742157*^7, 4.037, 41.4, 16.984, 10.797, 
  44017.591, 0.5, 105.599, 7.37, 12., 16.6, "", 2.5, 82.43}, 
 {"CAN", "North America", "Canada", "2020-04-24", 42099., 1920., 2146., 172., 
  1115.437, 50.871, 56.859, 4.557, 643398., 23297., 17.047, 0.617, 20056., 
  0.531, "people tested", 72.69, 3.7742157*^7, 4.037, 41.4, 16.984, 10.797, 
  44017.591, 0.5, 105.599, 7.37, 12., 16.6, "", 2.5, 82.43}, 
 {"CAN", "North America", "Canada", "2020-04-25", 43877., 1778., 2302., 156., 
  1162.546, 47.109, 60.993, 4.133, 669558., 26160., 17.74, 0.693, 21906., 
  0.58, "people tested", 72.69, 3.7742157*^7, 4.037, 41.4, 16.984, 10.797, 
  44017.591, 0.5, 105.599, 7.37, 12., 16.6, "", 2.5, 82.43}, 
 {"CAN", "North America", "Canada", "2020-04-26", 45341., 1464., 2465., 163., 
  1201.336, 38.79, 65.312, 4.319, 691663., 22105., 18.326, 0.586, 22229., 
  0.589, "people tested", 72.69, 3.7742157*^7, 4.037, 41.4, 16.984, 10.797, 
  44017.591, 0.5, 105.599, 7.37, 12., 16.6, "", 2.5, 82.43}, 
 {"CAN", "North America", "Canada", "2020-04-27", 46884., 1543., 2560., 95., 
  1242.218, 40.883, 67.829, 2.517, 717451., 25788., 19.009, 0.683, 23129., 
  0.613, "people tested", 72.69, 3.7742157*^7, 4.037, 41.4, 16.984, 10.797, 
  44017.591, 0.5, 105.599, 7.37, 12., 16.6, "", 2.5, 82.43}, 
 {"CAN", "North America", "Canada", "2020-04-28", 48489., 1605., 2707., 147., 
  1284.744, 42.525, 71.724, 3.895, 740859., 23408., 19.629, 0.62, 24990., 
  0.662, "people tested", 72.69, 3.7742157*^7, 4.037, 41.4, 16.984, 10.797, 
  44017.591, 0.5, 105.599, 7.37, 12., 16.6, "", 2.5, 82.43}, 
 {"CAN", "North America", "Canada", "2020-04-29", 50015., 1526., 2859., 152., 
  1325.176, 40.432, 75.751, 4.027, 758412., 17553., 20.095, 0.465, 26009., 
  0.689, "people tested", 72.69, 3.7742157*^7, 4.037, 41.4, 16.984, 10.797, 
  44017.591, 0.5, 105.599, 7.37, 12., 16.6, "", 2.5, 82.43}, 
 {"CAN", "North America", "Canada", "2020-04-30", 51587., 1572., 2996., 137., 
  1366.827, 41.651, 79.381, 3.63, 788283., 29871., 20.886, 0.791, 24026., 
  0.637, "people tested", 72.69, 3.7742157*^7, 4.037, 41.4, 16.984, 10.797, 
  44017.591, 0.5, 105.599, 7.37, 12., 16.6, "", 2.5, 82.43}, 
 {"CAN", "North America", "Canada", "2020-05-01", 53236., 1649., 3184., 188., 
  1410.518, 43.691, 84.362, 4.981, 832222., 43939., 22.05, 1.164, 26975., 
  0.715, "people tested", 72.69, 3.7742157*^7, 4.037, 41.4, 16.984, 10.797, 
  44017.591, 0.5, 105.599, 7.37, 12., 16.6, "", 2.5, 82.43}, 
 {"CAN", "North America", "Canada", "2020-05-02", 55061., 1825., 3391., 207., 
  1458.873, 48.354, 89.846, 5.485, "", "", "", "", 27614., 0.732, 
  "people tested", 72.69, 3.7742157*^7, 4.037, 41.4, 16.984, 10.797, 
  44017.591, 0.5, 105.599, 7.37, 12., 16.6, "", 2.5, 82.43}, 
 {"CAN", "North America", "Canada", "2020-05-03", 56714., 1653., 3566., 175., 
  1502.67, 43.797, 94.483, 4.637, 893490., "", 23.674, "", 28832., 0.764, 
  "people tested", 72.69, 3.7742157*^7, 4.037, 41.4, 16.984, 10.797, 
  44017.591, 0.5, 105.599, 7.37, 12., 16.6, "", 2.5, 82.43}, 
 {"CAN", "North America", "Canada", "2020-05-04", 59474., 2760., 3682., 116., 
  1575.798, 73.128, 97.557, 3.073, 919368., 25878., 24.359, 0.686, 28845., 
  0.764, "people tested", 72.69, 3.7742157*^7, 4.037, 41.4, 16.984, 10.797, 
  44017.591, 0.5, 105.599, 7.37, 12., 16.6, "", 2.5, 82.43}, 
 {"CAN", "North America", "Canada", "2020-05-05", 60772., 1298., 3854., 172., 
  1610.189, 34.391, 102.114, 4.557, 940567., 21199., 24.921, 0.562, 28530., 
  0.756, "people tested", 72.69, 3.7742157*^7, 4.037, 41.4, 16.984, 10.797, 
  44017.591, 0.5, 105.599, 7.37, 12., 16.6, "", 2.5, 82.43}, 
 {"CAN", "North America", "Canada", "2020-05-06", 62046., 1274., 4043., 189., 
  1643.944, 33.755, 107.122, 5.008, 942526., 1959., 24.973, 0.052, 26302., 
  0.697, "people tested", 72.69, 3.7742157*^7, 4.037, 41.4, 16.984, 10.797, 
  44017.591, 0.5, 105.599, 7.37, 12., 16.6, "", 2.5, 82.43}, 
 {"CAN", "North America", "Canada", "2020-05-07", 63496., 1450., 4232., 189., 
  1682.363, 38.419, 112.129, 5.008, 1.001882*^6, 59356., 26.545, 1.573, 
  30514., 0.808, "people tested", 72.69, 3.7742157*^7, 4.037, 41.4, 16.984, 
  10.797, 44017.591, 0.5, 105.599, 7.37, 12., 16.6, "", 2.5, 82.43}, 
 {"CAN", "North America", "Canada", "2020-05-08", 64922., 1426., 4408., 176., 
  1720.145, 37.783, 116.792, 4.663, 1.032012*^6, 30130., 27.344, 0.798, 
  28541., 0.756, "people tested", 72.69, 3.7742157*^7, 4.037, 41.4, 16.984, 
  10.797, 44017.591, 0.5, 105.599, 7.37, 12., 16.6, "", 2.5, 82.43}, 
 {"CAN", "North America", "Canada", "2020-05-09", 66434., 1512., 4569., 161., 
  1760.207, 40.061, 121.058, 4.266, 1.067595*^6, 35583., 28.287, 0.943, 
  29248., 0.775, "people tested", 72.69, 3.7742157*^7, 4.037, 41.4, 16.984, 
  10.797, 44017.591, 0.5, 105.599, 7.37, 12., 16.6, "", 2.5, 82.43}, 
 {"CAN", "North America", "Canada", "2020-05-10", 67702., 1268., 4693., 124., 
  1793.803, 33.596, 124.344, 3.285, 1.093228*^6, 25633., 28.966, 0.679, 
  28534., 0.756, "people tested", 72.69, 3.7742157*^7, 4.037, 41.4, 16.984, 
  10.797, 44017.591, 0.5, 105.599, 7.37, 12., 16.6, "", 2.5, 82.43}, 
 {"CAN", "North America", "Canada", "2020-05-11", 68848., 1146., 4871., 178., 
  1824.167, 30.364, 129.06, 4.716, 1.11895*^6, 25722., 29.647, 0.682, 28512., 
  0.755, "people tested", 70.83, 3.7742157*^7, 4.037, 41.4, 16.984, 10.797, 
  44017.591, 0.5, 105.599, 7.37, 12., 16.6, "", 2.5, 82.43}, 
 {"CAN", "North America", "Canada", "2020-05-12", 69981., 1133., 4993., 122., 
  1854.187, 30.019, 132.292, 3.232, 1.145683*^6, 26733., 30.356, 0.708, 
  29302., 0.776, "people tested", 70.83, 3.7742157*^7, 4.037, 41.4, 16.984, 
  10.797, 44017.591, 0.5, 105.599, 7.37, 12., 16.6, "", 2.5, 82.43}, 
 {"CAN", "North America", "Canada", "2020-05-13", 71157., 1176., 5169., 176., 
  1885.345, 31.159, 136.956, 4.663, 1.16938*^6, 23697., 30.983, 0.628, 
  32408., 0.859, "people tested", 70.83, 3.7742157*^7, 4.037, 41.4, 16.984, 
  10.797, 44017.591, 0.5, 105.599, 7.37, 12., 16.6, "", 2.5, 82.43}, 
 {"CAN", "North America", "Canada", "2020-05-14", 72278., 1121., 5304., 135., 
  1915.047, 29.702, 140.533, 3.577, 1.172796*^6, 3416., 31.074, 0.091, 
  24416., 0.647, "people tested", 70.83, 3.7742157*^7, 4.037, 41.4, 16.984, 
  10.797, 44017.591, 0.5, 105.599, 7.37, 12., 16.6, "", 2.5, 82.43}, 
 {"CAN", "North America", "Canada", "2020-05-15", 73401., 1123., 5472., 168., 
  1944.801, 29.755, 144.984, 4.451, 1.232912*^6, 60116., 32.667, 1.593, 
  28700., 0.76, "people tested", 70.83, 3.7742157*^7, 4.037, 41.4, 16.984, 
  10.797, 44017.591, 0.5, 105.599, 7.37, 12., 16.6, "", 2.5, 82.43}, 
 {"CAN", "North America", "Canada", "2020-05-16", 74602., 1201., 5562., 90., 
  1976.623, 31.821, 147.368, 2.385, 1.265502*^6, 32590., 33.53, 0.863, 
  28272., 0.749, "people tested", 70.83, 3.7742157*^7, 4.037, 41.4, 16.984, 
  10.797, 44017.591, 0.5, 105.599, 7.37, 12., 16.6, "", 2.5, 82.43}, 
 {"CAN", "North America", "Canada", "2020-05-17", 75853., 1251., 5679., 117., 
  2009.769, 33.146, 150.468, 3.1, 1.296695*^6, 31193., 34.357, 0.826, 29067., 
  0.77, "people tested", 70.83, 3.7742157*^7, 4.037, 41.4, 16.984, 10.797, 
  44017.591, 0.5, 105.599, 7.37, 12., 16.6, "", 2.5, 82.43}, 
 {"CAN", "North America", "Canada", "2020-05-18", 76991., 1138., 5782., 103., 
  2039.921, 30.152, 153.197, 2.729, 1.319987*^6, 23292., 34.974, 0.617, 
  28720., 0.761, "people tested", 70.83, 3.7742157*^7, 4.037, 41.4, 16.984, 
  10.797, 44017.591, 0.5, 105.599, 7.37, 12., 16.6, "", 2.5, 82.43}, 
 {"CAN", "North America", "Canada", "2020-05-19", 78061., 1070., 5842., 60., 
  2068.271, 28.35, 154.787, 1.59, 1.336967*^6, 16980., 35.424, 0.45, 27326., 
  0.724, "people tested", 70.83, 3.7742157*^7, 4.037, 41.4, 16.984, 10.797, 
  44017.591, 0.5, 105.599, 7.37, 12., 16.6, "", 2.5, 82.43}, 
 {"CAN", "North America", "Canada", "2020-05-20", 79101., 1040., 5912., 70., 
  2095.826, 27.555, 156.642, 1.855, 1.372929*^6, 35962., 36.377, 0.953, 
  29078., 0.77, "people tested", 70.83, 3.7742157*^7, 4.037, 41.4, 16.984, 
  10.797, 44017.591, 0.5, 105.599, 7.37, 12., 16.6, "", 2.5, 82.43}, 
 {"CAN", "North America", "Canada", "2020-05-21", 80091., 990., 6030., 118., 
  2122.057, 26.231, 159.768, 3.126, 1.37505*^6, 2121., 36.433, 0.056, 28893., 
  0.766, "people tested", 70.83, 3.7742157*^7, 4.037, 41.4, 16.984, 10.797, 
  44017.591, 0.5, 105.599, 7.37, 12., 16.6, "", 2.5, 82.43}, 
 {"CAN", "North America", "Canada", "2020-05-22", 81313., 1222., 6152., 122., 
  2154.434, 32.378, 163.001, 3.232, 1.401564*^6, 26514., 37.135, 0.703, 
  24093., 0.638, "people tested", 70.83, 3.7742157*^7, 4.037, 41.4, 16.984, 
  10.797, 44017.591, 0.5, 105.599, 7.37, 12., 16.6, "", 2.5, 82.43}, 
 {"CAN", "North America", "Canada", "2020-05-23", 82469., 1156., 6250., 98., 
  2185.063, 30.629, 165.597, 2.597, 1.431911*^6, 30347., 37.939, 0.804, 
  23773., 0.63, "people tested", 70.83, 3.7742157*^7, 4.037, 41.4, 16.984, 
  10.797, 44017.591, 0.5, 105.599, 7.37, 12., 16.6, "", 2.5, 82.43}, 
 {"CAN", "North America", "Canada", "2020-05-24", 83610., 1141., 6355., 105., 
  2215.295, 30.231, 168.379, 2.782, 1.45489*^6, 22979., 38.548, 0.609, 
  22599., 0.599, "people tested", 70.83, 3.7742157*^7, 4.037, 41.4, 16.984, 
  10.797, 44017.591, 0.5, 105.599, 7.37, 12., 16.6, "", 2.5, 82.43}, 
 {"CAN", "North America", "Canada", "2020-05-25", 84688., 1078., 6424., 69., 
  2243.857, 28.562, 170.208, 1.828, 1.479762*^6, 24872., 39.207, 0.659, 
  22825., 0.605, "people tested", 70.83, 3.7742157*^7, 4.037, 41.4, 16.984, 
  10.797, 44017.591, 0.5, 105.599, 7.37, 12., 16.6, "", 2.5, 82.43}, 
 {"CAN", "North America", "Canada", "2020-05-26", 85700., 1012., 6545., 121., 
  2270.67, 26.814, 173.414, 3.206, 1.500481*^6, 20719., 39.756, 0.549, 
  23359., 0.619, "people tested", 70.83, 3.7742157*^7, 4.037, 41.4, 16.984, 
  10.797, 44017.591, 0.5, 105.599, 7.37, 12., 16.6, "", 2.5, 82.43}, 
 {"CAN", "North America", "Canada", "2020-05-27", 86636., 936., 6639., 94., 
  2295.47, 24.8, 175.904, 2.491, 1.528239*^6, 27758., 40.492, 0.735, 22187., 
  0.588, "people tested", 70.83, 3.7742157*^7, 4.037, 41.4, 16.984, 10.797, 
  44017.591, 0.5, 105.599, 7.37, 12., 16.6, "", 2.5, 82.43}, 
 {"CAN", "North America", "Canada", "2020-05-28", 87508., 872., 6765., 126., 
  2318.574, 23.104, 179.243, 3.338, 1.559204*^6, 30965., 41.312, 0.82, 
  26308., 0.697, "people tested", 70.83, 3.7742157*^7, 4.037, 41.4, 16.984, 
  10.797, 44017.591, 0.5, 105.599, 7.37, 12., 16.6, "", 2.5, 82.43}, 
 {"CAN", "North America", "Canada", "2020-05-29", 88501., 993., 6877., 112., 
  2344.885, 26.31, 182.21, 2.968, 1.593377*^6, 34173., 42.217, 0.905, 27402., 
  0.726, "people tested", 70.83, 3.7742157*^7, 4.037, 41.4, 16.984, 10.797, 
  44017.591, 0.5, 105.599, 7.37, 12., 16.6, "", 2.5, 82.43}, 
 {"CAN", "North America", "Canada", "2020-05-30", 89407., 906., 6979., 102., 
  2368.89, 24.005, 184.913, 2.703, 1.631174*^6, 37797., 43.219, 1.001, 
  28466., 0.754, "people tested", 70.83, 3.7742157*^7, 4.037, 41.4, 16.984, 
  10.797, 44017.591, 0.5, 105.599, 7.37, 12., 16.6, "", 2.5, 82.43}, 
 {"CAN", "North America", "Canada", "2020-05-31", 90179., 772., 7073., 94., 
  2389.344, 20.455, 187.403, 2.491, 1.663042*^6, 31868., 44.063, 0.844, 
  29736., 0.788, "people tested", 70.83, 3.7742157*^7, 4.037, 41.4, 16.984, 
  10.797, 44017.591, 0.5, 105.599, 7.37, 12., 16.6, "", 2.5, 82.43}, 
 {"CAN", "North America", "Canada", "2020-06-01", 90936., 757., 7295., 222., 
  2409.401, 20.057, 193.285, 5.882, 1.691297*^6, 28255., 44.812, 0.749, 
  30219., 0.801, "people tested", 70.83, 3.7742157*^7, 4.037, 41.4, 16.984, 
  10.797, 44017.591, 0.5, 105.599, 7.37, 12., 16.6, "", 2.5, 82.43}, 
 {"CAN", "North America", "Canada", "2020-06-02", 91694., 758., 7326., 31., 
  2429.485, 20.084, 194.107, 0.821, 1.721435*^6, 30138., 45.61, 0.799, 
  31565., 0.836, "people tested", 70.83, 3.7742157*^7, 4.037, 41.4, 16.984, 
  10.797, 44017.591, 0.5, 105.599, 7.37, 12., 16.6, "", 2.5, 82.43}, 
 {"CAN", "North America", "Canada", "2020-06-03", 92399., 705., 7395., 69., 
  2448.164, 18.679, 195.935, 1.828, 1.751547*^6, 30112., 46.408, 0.798, 
  31901., 0.845, "people tested", 70.83, 3.7742157*^7, 4.037, 41.4, 16.984, 
  10.797, 44017.591, 0.5, 105.599, 7.37, 12., 16.6, "", 2.5, 82.43}, 
 {"CAN", "North America", "Canada", "2020-06-04", 93074., 675., 7498., 103., 
  2466.049, 17.885, 198.664, 2.729, 1.78737*^6, 35823., 47.357, 0.949, 
  32595., 0.864, "people tested", 70.83, 3.7742157*^7, 4.037, 41.4, 16.984, 
  10.797, 44017.591, 0.5, 105.599, 7.37, 12., 16.6, "", 2.5, 82.43}, 
 {"CAN", "North America", "Canada", "2020-06-05", 93715., 641., 7637., 139., 
  2483.032, 16.984, 202.347, 3.683, 1.824781*^6, 37411., 48.349, 0.991, 
  33058., 0.876, "people tested", 70.83, 3.7742157*^7, 4.037, 41.4, 16.984, 
  10.797, 44017.591, 0.5, 105.599, 7.37, 12., 16.6, "", 2.5, 82.43}, 
 {"CAN", "North America", "Canada", "2020-06-06", 94324., 609., 7703., 66., 
  2499.168, 16.136, 204.095, 1.749, 1.830422*^6, 5641., 48.498, 0.149, 
  28464., 0.754, "people tested", 70.83, 3.7742157*^7, 4.037, 41.4, 16.984, 
  10.797, 44017.591, 0.5, 105.599, 7.37, 12., 16.6, "", 2.5, 82.43}, 
 {"CAN", "North America", "Canada", "2020-06-07", 95046., 722., 7773., 70., 
  2518.298, 19.13, 205.95, 1.855, 1.868201*^6, 37779., 49.499, 1.001, 29308., 
  0.777, "people tested", 70.83, 3.7742157*^7, 4.037, 41.4, 16.984, 10.797, 
  44017.591, 0.5, 105.599, 7.37, 12., 16.6, "", 2.5, 82.43}, 
 {"CAN", "North America", "Canada", "2020-06-08", 95688., 642., 7800., 27., 
  2535.308, 17.01, 206.665, 0.715, 1.896746*^6, 28545., 50.255, 0.756, 
  29350., 0.778, "people tested", 70.83, 3.7742157*^7, 4.037, 41.4, 16.984, 
  10.797, 44017.591, 0.5, 105.599, 7.37, 12., 16.6, "", 2.5, 82.43}, 
 {"CAN", "North America", "Canada", "2020-06-09", 96233., 545., 7835., 35., 
  2549.748, 14.44, 207.593, 0.927, 1.930065*^6, 33319., 51.138, 0.883, 
  29804., 0.79, "people tested", 70.83, 3.7742157*^7, 4.037, 41.4, 16.984, 
  10.797, 44017.591, 0.5, 105.599, 7.37, 12., 16.6, "", 2.5, 82.43}, 
 {"CAN", "North America", "Canada", "2020-06-10", 96642., 409., 7897., 62., 
  2560.585, 10.837, 209.236, 1.643, 1.955643*^6, 25578., 51.816, 0.678, 
  29157., 0.773, "people tested", 70.83, 3.7742157*^7, 4.037, 41.4, 16.984, 
  10.797, 44017.591, 0.5, 105.599, 7.37, 12., 16.6, "", 2.5, 82.43}, 
 {"CAN", "North America", "Canada", "2020-06-11", 97114., 472., 7960., 63., 
  2573.091, 12.506, 210.905, 1.669, 1.989179*^6, 33536., 52.704, 0.889, 
  28830., 0.764, "people tested", 70.83, 3.7742157*^7, 4.037, 41.4, 16.984, 
  10.797, 44017.591, 0.5, 105.599, 7.37, 12., 16.6, "", 2.5, 82.43}, 
 {"CAN", "North America", "Canada", "2020-06-12", 97519., 405., 7994., 34., 
  2583.822, 10.731, 211.806, 0.901, 2.02842*^6, 39241., 53.744, 1.04, 29091., 
  0.771, "people tested", 70.83, 3.7742157*^7, 4.037, 41.4, 16.984, 10.797, 
  44017.591, 0.5, 105.599, 7.37, 12., 16.6, "", 2.5, 82.43}, 
 {"CAN", "North America", "Canada", "2020-06-13", 97932., 413., 8049., 55., 
  2594.764, 10.943, 213.263, 1.457, 2.07202*^6, 43600., 54.899, 1.155, 
  34514., 0.914, "people tested", 70.83, 3.7742157*^7, 4.037, 41.4, 16.984, 
  10.797, 44017.591, 0.5, 105.599, 7.37, 12., 16.6, "", 2.5, 82.43}, 
 {"CAN", "North America", "Canada", "2020-06-14", 98399., 467., 8107., 58., 
  2607.138, 12.373, 214.8, 1.537, 2.113848*^6, 41828., 56.008, 1.108, 35092., 
  0.93, "people tested", 70.83, 3.7742157*^7, 4.037, 41.4, 16.984, 10.797, 
  44017.591, 0.5, 105.599, 7.37, 12., 16.6, "", 2.5, 82.43}, 
 {"CAN", "North America", "Canada", "2020-06-15", 98776., 377., 8146., 39., 
  2617.127, 9.989, 215.833, 1.033, 2.1527*^6, 38852., 57.037, 1.029, 36565., 
  0.969, "people tested", 70.83, 3.7742157*^7, 4.037, 41.4, 16.984, 10.797, 
  44017.591, 0.5, 105.599, 7.37, 12., 16.6, "", 2.5, 82.43}, 
 {"CAN", "North America", "Canada", "2020-06-16", 99136., 360., 8175., 29., 
  2626.665, 9.538, 216.601, 0.768, 2.1834*^6, 30700., 57.85, 0.813, 36191., 
  0.959, "people tested", 70.83, 3.7742157*^7, 4.037, 41.4, 16.984, 10.797, 
  44017.591, 0.5, 105.599, 7.37, 12., 16.6, "", 2.5, 82.43}, 
 {"CAN", "North America", "Canada", "2020-06-17", 99456., 320., 8213., 38., 
  2635.144, 8.479, 217.608, 1.007, 2.216654*^6, 33254., 58.732, 0.881, 
  37287., 0.988, "people tested", 70.83, 3.7742157*^7, 4.037, 41.4, 16.984, 
  10.797, 44017.591, 0.5, 105.599, 7.37, 12., 16.6, "", 2.5, 82.43}, 
 {"CAN", "North America", "Canada", "2020-06-18", 99842., 386., 8254., 41., 
  2645.371, 10.227, 218.694, 1.086, 2.254405*^6, 37751., 59.732, 1., 37889., 
  1.004, "people tested", 70.83, 3.7742157*^7, 4.037, 41.4, 16.984, 10.797, 
  44017.591, 0.5, 105.599, 7.37, 12., 16.6, "", 2.5, 82.43}, 
 {"CAN", "North America", "Canada", "2020-06-19", 100209., 367., 8300., 46., 
  2655.095, 9.724, 219.913, 1.219, 2.295364*^6, 40959., 60.817, 1.085, 
  38135., 1.01, "people tested", 70.83, 3.7742157*^7, 4.037, 41.4, 16.984, 
  10.797, 44017.591, 0.5, 105.599, 7.37, 12., 16.6, "", 2.5, 82.43}, 
 {"CAN", "North America", "Canada", "2020-06-20", 100618., 409., 8346., 46., 
  2665.931, 10.837, 221.132, 1.219, 2.339487*^6, 44123., 61.986, 1.169, 
  38210., 1.012, "people tested", 70.83, 3.7742157*^7, 4.037, 41.4, 16.984, 
  10.797, 44017.591, 0.5, 105.599, 7.37, 12., 16.6, "", 2.5, 82.43}, 
 {"CAN", "North America", "Canada", "2020-06-21", 101008., 390., 8410., 64., 
  2676.265, 10.333, 222.828, 1.696, 2.382705*^6, 43218., 63.131, 1.145, 
  38408., 1.018, "people tested", 70.83, 3.7742157*^7, 4.037, 41.4, 16.984, 
  10.797, 44017.591, 0.5, 105.599, 7.37, 12., 16.6, "", 2.5, 82.43}, 
 {"CAN", "North America", "Canada", "2020-06-22", 101326., 318., 8430., 20., 
  2684.69, 8.426, 223.358, 0.53, 2.415365*^6, 32660., 63.996, 0.865, 37524., 
  0.994, "people tested", 68.98, 3.7742157*^7, 4.037, 41.4, 16.984, 10.797, 
  44017.591, 0.5, 105.599, 7.37, 12., 16.6, "", 2.5, 82.43}, 
 {"CAN", "North America", "Canada", "2020-06-23", 101637., 311., 8436., 6., 
  2692.93, 8.24, 223.517, 0.159, 2.444042*^6, 28677., 64.756, 0.76, 37235., 
  0.987, "people tested", 68.98, 3.7742157*^7, 4.037, 41.4, 16.984, 10.797, 
  44017.591, 0.5, 105.599, 7.37, 12., 16.6, "", 2.5, 82.43}, 
 {"CAN", "North America", "Canada", "2020-06-24", 101963., 326., 8454., 18., 
  2701.568, 8.638, 223.994, 0.477, 2.482793*^6, 38751., 65.783, 1.027, 
  38020., 1.007, "people tested", 68.98, 3.7742157*^7, 4.037, 41.4, 16.984, 
  10.797, 44017.591, 0.5, 105.599, 7.37, 12., 16.6, "", 2.5, 82.43}, 
 {"CAN", "North America", "Canada", "2020-06-25", 102242., 279., 8484., 30., 
  2708.96, 7.392, 224.788, 0.795, 2.518574*^6, 35781., 66.731, 0.948, 37738., 
  1., "people tested", 68.98, 3.7742157*^7, 4.037, 41.4, 16.984, 10.797, 
  44017.591, 0.5, 105.599, 7.37, 12., 16.6, "", 2.5, 82.43}, 
 {"CAN", "North America", "Canada", "2020-06-26", 102611., 369., 8504., 20., 
  2718.737, 9.777, 225.318, 0.53, 2.558287*^6, 39713., 67.783, 1.052, 37560., 
  0.995, "people tested", 68.98, 3.7742157*^7, 4.037, 41.4, 16.984, 10.797, 
  44017.591, 0.5, 105.599, 7.37, 12., 16.6, "", 2.5, 82.43}, 
 {"CAN", "North America", "Canada", "2020-06-27", 102783., 172., 8508., 4., 
  2723.294, 4.557, 225.424, 0.106, 2.598167*^6, 39880., 68.84, 1.057, 36954., 
  0.979, "people tested", 68.98, 3.7742157*^7, 4.037, 41.4, 16.984, 10.797, 
  44017.591, 0.5, 105.599, 7.37, 12., 16.6, "", 2.5, 82.43}, 
 {"CAN", "North America", "Canada", "2020-06-28", 103021., 238., 8516., 8., 
  2729.6, 6.306, 225.636, 0.212, 2.640239*^6, 42072., 69.955, 1.115, 36791., 
  0.975, "people tested", 68.98, 3.7742157*^7, 4.037, 41.4, 16.984, 10.797, 
  44017.591, 0.5, 105.599, 7.37, 12., 16.6, "", 2.5, 82.43}, 
 {"CAN", "North America", "Canada", "2020-06-29", 103239., 218., 8522., 6., 
  2735.376, 5.776, 225.795, 0.159, 2.676629*^6, 36390., 70.919, 0.964, 
  37323., 0.989, "people tested", 68.98, 3.7742157*^7, 4.037, 41.4, 16.984, 
  10.797, 44017.591, 0.5, 105.599, 7.37, 12., 16.6, "", 2.5, 82.43}, 
 {"CAN", "North America", "Canada", "2020-06-30", 103907., 668., 8566., 44., 
  2753.075, 17.699, 226.961, 1.166, 2.721609*^6, 44980., 72.111, 1.192, 
  39652., 1.051, "people tested", 68.98, 3.7742157*^7, 4.037, 41.4, 16.984, 
  10.797, 44017.591, 0.5, 105.599, 7.37, 12., 16.6, "", 2.5, 82.43}, 
 {"CAN", "North America", "Canada", "2020-07-01", 104193., 286., 8591., 25., 
  2760.653, 7.578, 227.623, 0.662, 2.770077*^6, 48468., 73.395, 1.284, 
  41041., 1.087, "people tested", 68.98, 3.7742157*^7, 4.037, 41.4, 16.984, 
  10.797, 44017.591, 0.5, 105.599, 7.37, 12., 16.6, "", 2.5, 82.43}, 
 {"CAN", "North America", "Canada", "2020-07-02", 104193., 0., 8591., 0., 
  2760.653, 0., 227.623, 0., "", "", "", "", 41507., 1.1, "people tested", 
  68.98, 3.7742157*^7, 4.037, 41.4, 16.984, 10.797, 44017.591, 0.5, 105.599, 
  7.37, 12., 16.6, "", 2.5, 82.43}, {"CAN", "North America", "Canada", 
  "2020-07-03", 104760., 567., 8642., 51., 2775.676, 15.023, 228.975, 1.351, 
  2.848168*^6, "", 75.464, "", 41412., 1.097, "people tested", 68.98, 
  3.7742157*^7, 4.037, 41.4, 16.984, 10.797, 44017.591, 0.5, 105.599, 7.37, 
  12., 16.6, "", 2.5, 82.43}, {"CAN", "North America", "Canada", 
  "2020-07-04", 105079., 319., 8663., 21., 2784.128, 8.452, 229.531, 0.556, 
  2.88567*^6, 37502., 76.457, 0.994, 41072., 1.088, "people tested", 68.98, 
  3.7742157*^7, 4.037, 41.4, 16.984, 10.797, 44017.591, 0.5, 105.599, 7.37, 
  12., 16.6, "", 2.5, 82.43}, {"CAN", "North America", "Canada", 
  "2020-07-05", 105305., 226., 8674., 11., 2790.116, 5.988, 229.823, 0.291, 
  2.914878*^6, 29208., 77.231, 0.774, 39234., 1.04, "people tested", 68.98, 
  3.7742157*^7, 4.037, 41.4, 16.984, 10.797, 44017.591, 0.5, 105.599, 7.37, 
  12., 16.6, "", 2.5, 82.43}, {"CAN", "North America", "Canada", 
  "2020-07-06", 105524., 219., 8684., 10., 2795.919, 5.803, 230.088, 0.265, 
  2.940849*^6, 25971., 77.919, 0.688, 37746., 1., "people tested", 68.98, 
  3.7742157*^7, 4.037, 41.4, 16.984, 10.797, 44017.591, 0.5, 105.599, 7.37, 
  12., 16.6, "", 2.5, 82.43}, {"CAN", "North America", "Canada", 
  "2020-07-07", 105923., 399., 8693., 9., 2806.49, 10.572, 230.326, 0.238, 
  2.975635*^6, 34786., 78.841, 0.922, 36289., 0.961, "people tested", 68.98, 
  3.7742157*^7, 4.037, 41.4, 16.984, 10.797, 44017.591, 0.5, 105.599, 7.37, 
  12., 16.6, "", 2.5, 82.43}, {"CAN", "North America", "Canada", 
  "2020-07-08", 106155., 232., 8711., 18., 2812.637, 6.147, 230.803, 0.477, 
  "", "", "", "", "", "", "", 68.98, 3.7742157*^7, 4.037, 41.4, 16.984, 
  10.797, 44017.591, 0.5, 105.599, 7.37, 12., 16.6, "", 2.5, 82.43}, 
 {"CPV", "Africa", "Cape Verde", "2020-03-21", 2., 2., 0., 0., 3.597, 3.597, 
  0., 0., "", "", "", "", "", "", "", 43.52, 555988., 135.58, 25.7, 4.46, 
  3.437, 6222.554, "", 182.219, 2.42, 2.1, 16.5, "", 2.1, 72.98}, 
 {"CPV", "Africa", "Cape Verde", "2020-03-22", 3., 1., 0., 0., 5.396, 1.799, 
  0., 0., "", "", "", "", "", "", "", 43.52, 555988., 135.58, 25.7, 4.46, 
  3.437, 6222.554, "", 182.219, 2.42, 2.1, 16.5, "", 2.1, 72.98}, 
 {"CPV", "Africa", "Cape Verde", "2020-03-23", 3., 0., 0., 0., 5.396, 0., 0., 
  0., "", "", "", "", "", "", "", 50.93, 555988., 135.58, 25.7, 4.46, 3.437, 
  6222.554, "", 182.219, 2.42, 2.1, 16.5, "", 2.1, 72.98}, 
 {"CPV", "Africa", "Cape Verde", "2020-03-24", 3., 0., 0., 0., 5.396, 0., 0., 
  0., "", "", "", "", "", "", "", 50.93, 555988., 135.58, 25.7, 4.46, 3.437, 
  6222.554, "", 182.219, 2.42, 2.1, 16.5, "", 2.1, 72.98}, 
 {"CPV", "Africa", "Cape Verde", "2020-03-25", 3., 0., 1., 1., 5.396, 0., 
  1.799, 1.799, "", "", "", "", "", "", "", 50.93, 555988., 135.58, 25.7, 
  4.46, 3.437, 6222.554, "", 182.219, 2.42, 2.1, 16.5, "", 2.1, 72.98}, 
 {"CPV", "Africa", "Cape Verde", "2020-03-26", 4., 1., 1., 0., 7.194, 1.799, 
  1.799, 0., "", "", "", "", "", "", "", 50.93, 555988., 135.58, 25.7, 4.46, 
  3.437, 6222.554, "", 182.219, 2.42, 2.1, 16.5, "", 2.1, 72.98}, 
 {"CPV", "Africa", "Cape Verde", "2020-03-27", 5., 1., 1., 0., 8.993, 1.799, 
  1.799, 0., "", "", "", "", "", "", "", 53.7, 555988., 135.58, 25.7, 4.46, 
  3.437, 6222.554, "", 182.219, 2.42, 2.1, 16.5, "", 2.1, 72.98}, 
 {"CPV", "Africa", "Cape Verde", "2020-03-28", 5., 0., 1., 0., 8.993, 0., 
  1.799, 0., "", "", "", "", "", "", "", 74.07, 555988., 135.58, 25.7, 4.46, 
  3.437, 6222.554, "", 182.219, 2.42, 2.1, 16.5, "", 2.1, 72.98}, 
 {"CPV", "Africa", "Cape Verde", "2020-03-29", 5., 0., 1., 0., 8.993, 0., 
  1.799, 0., "", "", "", "", "", "", "", 74.07, 555988., 135.58, 25.7, 4.46, 
  3.437, 6222.554, "", 182.219, 2.42, 2.1, 16.5, "", 2.1, 72.98}, 
 {"CPV", "Africa", "Cape Verde", "2020-03-30", 5., 0., 1., 0., 8.993, 0., 
  1.799, 0., "", "", "", "", "", "", "", 74.07, 555988., 135.58, 25.7, 4.46, 
  3.437, 6222.554, "", 182.219, 2.42, 2.1, 16.5, "", 2.1, 72.98}, 
 {"CPV", "Africa", "Cape Verde", "2020-03-31", 5., 0., 1., 0., 8.993, 0., 
  1.799, 0., "", "", "", "", "", "", "", 74.07, 555988., 135.58, 25.7, 4.46, 
  3.437, 6222.554, "", 182.219, 2.42, 2.1, 16.5, "", 2.1, 72.98}, 
 {"CPV", "Africa", "Cape Verde", "2020-04-01", 6., 1., 1., 0., 10.792, 1.799, 
  1.799, 0., "", "", "", "", "", "", "", 79.63, 555988., 135.58, 25.7, 4.46, 
  3.437, 6222.554, "", 182.219, 2.42, 2.1, 16.5, "", 2.1, 72.98}, 
 {"CPV", "Africa", "Cape Verde", "2020-04-02", 6., 0., 1., 0., 10.792, 0., 
  1.799, 0., "", "", "", "", "", "", "", 79.63, 555988., 135.58, 25.7, 4.46, 
  3.437, 6222.554, "", 182.219, 2.42, 2.1, 16.5, "", 2.1, 72.98}, 
 {"CPV", "Africa", "Cape Verde", "2020-04-03", 6., 0., 1., 0., 10.792, 0., 
  1.799, 0., "", "", "", "", "", "", "", 79.63, 555988., 135.58, 25.7, 4.46, 
  3.437, 6222.554, "", 182.219, 2.42, 2.1, 16.5, "", 2.1, 72.98}, 
 {"CPV", "Africa", "Cape Verde", "2020-04-04", 6., 0., 1., 0., 10.792, 0., 
  1.799, 0., "", "", "", "", "", "", "", 79.63, 555988., 135.58, 25.7, 4.46, 
  3.437, 6222.554, "", 182.219, 2.42, 2.1, 16.5, "", 2.1, 72.98}, 
 {"CPV", "Africa", "Cape Verde", "2020-04-05", 7., 1., 1., 0., 12.59, 1.799, 
  1.799, 0., "", "", "", "", "", "", "", 79.63, 555988., 135.58, 25.7, 4.46, 
  3.437, 6222.554, "", 182.219, 2.42, 2.1, 16.5, "", 2.1, 72.98}, 
 {"CPV", "Africa", "Cape Verde", "2020-04-06", 7., 0., 1., 0., 12.59, 0., 
  1.799, 0., "", "", "", "", "", "", "", 79.63, 555988., 135.58, 25.7, 4.46, 
  3.437, 6222.554, "", 182.219, 2.42, 2.1, 16.5, "", 2.1, 72.98}, 
 {"CPV", "Africa", "Cape Verde", "2020-04-07", 7., 0., 1., 0., 12.59, 0., 
  1.799, 0., "", "", "", "", "", "", "", 79.63, 555988., 135.58, 25.7, 4.46, 
  3.437, 6222.554, "", 182.219, 2.42, 2.1, 16.5, "", 2.1, 72.98}, 
 {"CPV", "Africa", "Cape Verde", "2020-04-08", 7., 0., 1., 0., 12.59, 0., 
  1.799, 0., "", "", "", "", "", "", "", 79.63, 555988., 135.58, 25.7, 4.46, 
  3.437, 6222.554, "", 182.219, 2.42, 2.1, 16.5, "", 2.1, 72.98}, 
 {"CPV", "Africa", "Cape Verde", "2020-04-09", 7., 0., 1., 0., 12.59, 0., 
  1.799, 0., "", "", "", "", "", "", "", 79.63, 555988., 135.58, 25.7, 4.46, 
  3.437, 6222.554, "", 182.219, 2.42, 2.1, 16.5, "", 2.1, 72.98}, 
 {"CPV", "Africa", "Cape Verde", "2020-04-10", 7., 0., 1., 0., 12.59, 0., 
  1.799, 0., "", "", "", "", "", "", "", 79.63, 555988., 135.58, 25.7, 4.46, 
  3.437, 6222.554, "", 182.219, 2.42, 2.1, 16.5, "", 2.1, 72.98}, 
 {"CPV", "Africa", "Cape Verde", "2020-04-11", 7., 0., 1., 0., 12.59, 0., 
  1.799, 0., "", "", "", "", "", "", "", 79.63, 555988., 135.58, 25.7, 4.46, 
  3.437, 6222.554, "", 182.219, 2.42, 2.1, 16.5, "", 2.1, 72.98}, 
 {"CPV", "Africa", "Cape Verde", "2020-04-12", 8., 1., 1., 0., 14.389, 1.799, 
  1.799, 0., "", "", "", "", "", "", "", 79.63, 555988., 135.58, 25.7, 4.46, 
  3.437, 6222.554, "", 182.219, 2.42, 2.1, 16.5, "", 2.1, 72.98}, 
 {"CPV", "Africa", "Cape Verde", "2020-04-13", 10., 2., 1., 0., 17.986, 
  3.597, 1.799, 0., "", "", "", "", "", "", "", 79.63, 555988., 135.58, 25.7, 
  4.46, 3.437, 6222.554, "", 182.219, 2.42, 2.1, 16.5, "", 2.1, 72.98}, 
 {"CPV", "Africa", "Cape Verde", "2020-04-14", 10., 0., 1., 0., 17.986, 0., 
  1.799, 0., "", "", "", "", "", "", "", 79.63, 555988., 135.58, 25.7, 4.46, 
  3.437, 6222.554, "", 182.219, 2.42, 2.1, 16.5, "", 2.1, 72.98}, 
 {"CPV", "Africa", "Cape Verde", "2020-04-15", 11., 1., 1., 0., 19.785, 
  1.799, 1.799, 0., "", "", "", "", "", "", "", 79.63, 555988., 135.58, 25.7, 
  4.46, 3.437, 6222.554, "", 182.219, 2.42, 2.1, 16.5, "", 2.1, 72.98}, 
 {"CPV", "Africa", "Cape Verde", "2020-04-16", 55., 44., 1., 0., 98.923, 
  79.138, 1.799, 0., "", "", "", "", "", "", "", 79.63, 555988., 135.58, 
  25.7, 4.46, 3.437, 6222.554, "", 182.219, 2.42, 2.1, 16.5, "", 2.1, 72.98}, 
 {"CPV", "Africa", "Cape Verde", "2020-04-17", 55., 0., 1., 0., 98.923, 0., 
  1.799, 0., "", "", "", "", "", "", "", 79.63, 555988., 135.58, 25.7, 4.46, 
  3.437, 6222.554, "", 182.219, 2.42, 2.1, 16.5, "", 2.1, 72.98}, 
 {"CPV", "Africa", "Cape Verde", "2020-04-18", 56., 1., 1., 0., 100.722, 
  1.799, 1.799, 0., "", "", "", "", "", "", "", 79.63, 555988., 135.58, 25.7, 
  4.46, 3.437, 6222.554, "", 182.219, 2.42, 2.1, 16.5, "", 2.1, 72.98}, 
 {"CPV", "Africa", "Cape Verde", "2020-04-19", 58., 2., 1., 0., 104.319, 
  3.597, 1.799, 0., "", "", "", "", "", "", "", 79.63, 555988., 135.58, 25.7, 
  4.46, 3.437, 6222.554, "", 182.219, 2.42, 2.1, 16.5, "", 2.1, 72.98}, 
 {"CPV", "Africa", "Cape Verde", "2020-04-20", 61., 3., 1., 0., 109.715, 
  5.396, 1.799, 0., "", "", "", "", "", "", "", 79.63, 555988., 135.58, 25.7, 
  4.46, 3.437, 6222.554, "", 182.219, 2.42, 2.1, 16.5, "", 2.1, 72.98}, 
 {"CPV", "Africa", "Cape Verde", "2020-04-21", 67., 6., 1., 0., 120.506, 
  10.792, 1.799, 0., "", "", "", "", "", "", "", 79.63, 555988., 135.58, 
  25.7, 4.46, 3.437, 6222.554, "", 182.219, 2.42, 2.1, 16.5, "", 2.1, 72.98}, 
 {"CPV", "Africa", "Cape Verde", "2020-04-22", 67., 0., 1., 0., 120.506, 0., 
  1.799, 0., "", "", "", "", "", "", "", 79.63, 555988., 135.58, 25.7, 4.46, 
  3.437, 6222.554, "", 182.219, 2.42, 2.1, 16.5, "", 2.1, 72.98}, 
 {"CPV", "Africa", "Cape Verde", "2020-04-23", 73., 6., 1., 0., 131.298, 
  10.792, 1.799, 0., "", "", "", "", "", "", "", 79.63, 555988., 135.58, 
  25.7, 4.46, 3.437, 6222.554, "", 182.219, 2.42, 2.1, 16.5, "", 2.1, 72.98}, 
 {"CPV", "Africa", "Cape Verde", "2020-04-24", 82., 9., 1., 0., 147.485, 
  16.187, 1.799, 0., "", "", "", "", "", "", "", 79.63, 555988., 135.58, 
  25.7, 4.46, 3.437, 6222.554, "", 182.219, 2.42, 2.1, 16.5, "", 2.1, 72.98}, 
 {"CPV", "Africa", "Cape Verde", "2020-04-25", 88., 6., 1., 0., 158.277, 
  10.792, 1.799, 0., "", "", "", "", "", "", "", 79.63, 555988., 135.58, 
  25.7, 4.46, 3.437, 6222.554, "", 182.219, 2.42, 2.1, 16.5, "", 2.1, 72.98}, 
 {"CPV", "Africa", "Cape Verde", "2020-04-26", 90., 2., 1., 0., 161.874, 
  3.597, 1.799, 0., "", "", "", "", "", "", "", 79.63, 555988., 135.58, 25.7, 
  4.46, 3.437, 6222.554, "", 182.219, 2.42, 2.1, 16.5, "", 2.1, 72.98}, 
 {"CPV", "Africa", "Cape Verde", "2020-04-27", 106., 16., 1., 0., 190.652, 
  28.778, 1.799, 0., "", "", "", "", "", "", "", 79.63, 555988., 135.58, 
  25.7, 4.46, 3.437, 6222.554, "", 182.219, 2.42, 2.1, 16.5, "", 2.1, 72.98}, 
 {"CPV", "Africa", "Cape Verde", "2020-04-28", 109., 3., 1., 0., 196.047, 
  5.396, 1.799, 0., "", "", "", "", "", "", "", 79.63, 555988., 135.58, 25.7, 
  4.46, 3.437, 6222.554, "", 182.219, 2.42, 2.1, 16.5, "", 2.1, 72.98}, 
 {"CPV", "Africa", "Cape Verde", "2020-04-29", 113., 4., 1., 0., 203.242, 
  7.194, 1.799, 0., "", "", "", "", "", "", "", 79.63, 555988., 135.58, 25.7, 
  4.46, 3.437, 6222.554, "", 182.219, 2.42, 2.1, 16.5, "", 2.1, 72.98}, 
 {"CPV", "Africa", "Cape Verde", "2020-04-30", 113., 0., 1., 0., 203.242, 0., 
  1.799, 0., "", "", "", "", "", "", "", 79.63, 555988., 135.58, 25.7, 4.46, 
  3.437, 6222.554, "", 182.219, 2.42, 2.1, 16.5, "", 2.1, 72.98}, 
 {"CPV", "Africa", "Cape Verde", "2020-05-01", 121., 8., 1., 0., 217.631, 
  14.389, 1.799, 0., "", "", "", "", "", "", "", 79.63, 555988., 135.58, 
  25.7, 4.46, 3.437, 6222.554, "", 182.219, 2.42, 2.1, 16.5, "", 2.1, 72.98}, 
 {"CPV", "Africa", "Cape Verde", "2020-05-02", 123., 2., 2., 1., 221.228, 
  3.597, 3.597, 1.799, "", "", "", "", "", "", "", 87.96, 555988., 135.58, 
  25.7, 4.46, 3.437, 6222.554, "", 182.219, 2.42, 2.1, 16.5, "", 2.1, 72.98}, 
 {"CPV", "Africa", "Cape Verde", "2020-05-03", 152., 29., 2., 0., 273.387, 
  52.159, 3.597, 0., "", "", "", "", "", "", "", 87.96, 555988., 135.58, 
  25.7, 4.46, 3.437, 6222.554, "", 182.219, 2.42, 2.1, 16.5, "", 2.1, 72.98}, 
 {"CPV", "Africa", "Cape Verde", "2020-05-04", 165., 13., 2., 0., 296.769, 
  23.382, 3.597, 0., "", "", "", "", "", "", "", 87.96, 555988., 135.58, 
  25.7, 4.46, 3.437, 6222.554, "", 182.219, 2.42, 2.1, 16.5, "", 2.1, 72.98}, 
 {"CPV", "Africa", "Cape Verde", "2020-05-05", 175., 10., 2., 0., 314.755, 
  17.986, 3.597, 0., "", "", "", "", "", "", "", 79.63, 555988., 135.58, 
  25.7, 4.46, 3.437, 6222.554, "", 182.219, 2.42, 2.1, 16.5, "", 2.1, 72.98}, 
 {"CPV", "Africa", "Cape Verde", "2020-05-06", 186., 11., 2., 0., 334.54, 
  19.785, 3.597, 0., "", "", "", "", "", "", "", 79.63, 555988., 135.58, 
  25.7, 4.46, 3.437, 6222.554, "", 182.219, 2.42, 2.1, 16.5, "", 2.1, 72.98}, 
 {"CPV", "Africa", "Cape Verde", "2020-05-07", 191., 5., 2., 0., 343.533, 
  8.993, 3.597, 0., "", "", "", "", "", "", "", 79.63, 555988., 135.58, 25.7, 
  4.46, 3.437, 6222.554, "", 182.219, 2.42, 2.1, 16.5, "", 2.1, 72.98}, 
 {"CPV", "Africa", "Cape Verde", "2020-05-08", 218., 27., 2., 0., 392.095, 
  48.562, 3.597, 0., "", "", "", "", "", "", "", 79.63, 555988., 135.58, 
  25.7, 4.46, 3.437, 6222.554, "", 182.219, 2.42, 2.1, 16.5, "", 2.1, 72.98}, 
 {"CPV", "Africa", "Cape Verde", "2020-05-09", 230., 12., 2., 0., 413.678, 
  21.583, 3.597, 0., "", "", "", "", "", "", "", 79.63, 555988., 135.58, 
  25.7, 4.46, 3.437, 6222.554, "", 182.219, 2.42, 2.1, 16.5, "", 2.1, 72.98}, 
 {"CPV", "Africa", "Cape Verde", "2020-05-10", 236., 6., 2., 0., 424.47, 
  10.792, 3.597, 0., "", "", "", "", "", "", "", 79.63, 555988., 135.58, 
  25.7, 4.46, 3.437, 6222.554, "", 182.219, 2.42, 2.1, 16.5, "", 2.1, 72.98}, 
 {"CPV", "Africa", "Cape Verde", "2020-05-11", 246., 10., 2., 0., 442.456, 
  17.986, 3.597, 0., "", "", "", "", "", "", "", 79.63, 555988., 135.58, 
  25.7, 4.46, 3.437, 6222.554, "", 182.219, 2.42, 2.1, 16.5, "", 2.1, 72.98}, 
 {"CPV", "Africa", "Cape Verde", "2020-05-12", 260., 14., 2., 0., 467.636, 
  25.18, 3.597, 0., "", "", "", "", "", "", "", 79.63, 555988., 135.58, 25.7, 
  4.46, 3.437, 6222.554, "", 182.219, 2.42, 2.1, 16.5, "", 2.1, 72.98}, 
 {"CPV", "Africa", "Cape Verde", "2020-05-13", 270., 10., 2., 0., 485.622, 
  17.986, 3.597, 0., "", "", "", "", "", "", "", 79.63, 555988., 135.58, 
  25.7, 4.46, 3.437, 6222.554, "", 182.219, 2.42, 2.1, 16.5, "", 2.1, 72.98}, 
 {"CPV", "Africa", "Cape Verde", "2020-05-14", 289., 19., 2., 0., 519.795, 
  34.173, 3.597, 0., "", "", "", "", "", "", "", 79.63, 555988., 135.58, 
  25.7, 4.46, 3.437, 6222.554, "", 182.219, 2.42, 2.1, 16.5, "", 2.1, 72.98}, 
 {"CPV", "Africa", "Cape Verde", "2020-05-15", 315., 26., 2., 0., 566.559, 
  46.764, 3.597, 0., "", "", "", "", "", "", "", 79.63, 555988., 135.58, 
  25.7, 4.46, 3.437, 6222.554, "", 182.219, 2.42, 2.1, 16.5, "", 2.1, 72.98}, 
 {"CPV", "Africa", "Cape Verde", "2020-05-16", 326., 11., 2., 0., 586.344, 
  19.785, 3.597, 0., "", "", "", "", "", "", "", 79.63, 555988., 135.58, 
  25.7, 4.46, 3.437, 6222.554, "", 182.219, 2.42, 2.1, 16.5, "", 2.1, 72.98}, 
 {"CPV", "Africa", "Cape Verde", "2020-05-17", 328., 2., 3., 1., 589.941, 
  3.597, 5.396, 1.799, "", "", "", "", "", "", "", 79.63, 555988., 135.58, 
  25.7, 4.46, 3.437, 6222.554, "", 182.219, 2.42, 2.1, 16.5, "", 2.1, 72.98}, 
 {"CPV", "Africa", "Cape Verde", "2020-05-18", 328., 0., 3., 0., 589.941, 0., 
  5.396, 0., "", "", "", "", "", "", "", 77.78, 555988., 135.58, 25.7, 4.46, 
  3.437, 6222.554, "", 182.219, 2.42, 2.1, 16.5, "", 2.1, 72.98}, 
 {"CPV", "Africa", "Cape Verde", "2020-05-19", 328., 0., 3., 0., 589.941, 0., 
  5.396, 0., "", "", "", "", "", "", "", 77.78, 555988., 135.58, 25.7, 4.46, 
  3.437, 6222.554, "", 182.219, 2.42, 2.1, 16.5, "", 2.1, 72.98}, 
 {"CPV", "Africa", "Cape Verde", "2020-05-20", 335., 7., 3., 0., 602.531, 
  12.59, 5.396, 0., "", "", "", "", "", "", "", 77.78, 555988., 135.58, 25.7, 
  4.46, 3.437, 6222.554, "", 182.219, 2.42, 2.1, 16.5, "", 2.1, 72.98}, 
 {"CPV", "Africa", "Cape Verde", "2020-05-21", 349., 14., 3., 0., 627.711, 
  25.18, 5.396, 0., "", "", "", "", "", "", "", 77.78, 555988., 135.58, 25.7, 
  4.46, 3.437, 6222.554, "", 182.219, 2.42, 2.1, 16.5, "", 2.1, 72.98}, 
 {"CPV", "Africa", "Cape Verde", "2020-05-22", 356., 7., 3., 0., 640.302, 
  12.59, 5.396, 0., "", "", "", "", "", "", "", 77.78, 555988., 135.58, 25.7, 
  4.46, 3.437, 6222.554, "", 182.219, 2.42, 2.1, 16.5, "", 2.1, 72.98}, 
 {"CPV", "Africa", "Cape Verde", "2020-05-23", 362., 6., 3., 0., 651.093, 
  10.792, 5.396, 0., "", "", "", "", "", "", "", 77.78, 555988., 135.58, 
  25.7, 4.46, 3.437, 6222.554, "", 182.219, 2.42, 2.1, 16.5, "", 2.1, 72.98}, 
 {"CPV", "Africa", "Cape Verde", "2020-05-24", 371., 9., 3., 0., 667.281, 
  16.187, 5.396, 0., "", "", "", "", "", "", "", 77.78, 555988., 135.58, 
  25.7, 4.46, 3.437, 6222.554, "", 182.219, 2.42, 2.1, 16.5, "", 2.1, 72.98}, 
 {"CPV", "Africa", "Cape Verde", "2020-05-25", 380., 9., 3., 0., 683.468, 
  16.187, 5.396, 0., "", "", "", "", "", "", "", 77.78, 555988., 135.58, 
  25.7, 4.46, 3.437, 6222.554, "", 182.219, 2.42, 2.1, 16.5, "", 2.1, 72.98}, 
 {"CPV", "Africa", "Cape Verde", "2020-05-26", 390., 10., 3., 0., 701.454, 
  17.986, 5.396, 0., "", "", "", "", "", "", "", 77.78, 555988., 135.58, 
  25.7, 4.46, 3.437, 6222.554, "", 182.219, 2.42, 2.1, 16.5, "", 2.1, 72.98}, 
 {"CPV", "Africa", "Cape Verde", "2020-05-27", 390., 0., 4., 1., 701.454, 0., 
  7.194, 1.799, "", "", "", "", "", "", "", 77.78, 555988., 135.58, 25.7, 
  4.46, 3.437, 6222.554, "", 182.219, 2.42, 2.1, 16.5, "", 2.1, 72.98}, 
 {"CPV", "Africa", "Cape Verde", "2020-05-28", 390., 0., 4., 0., 701.454, 0., 
  7.194, 0., "", "", "", "", "", "", "", 77.78, 555988., 135.58, 25.7, 4.46, 
  3.437, 6222.554, "", 182.219, 2.42, 2.1, 16.5, "", 2.1, 72.98}, 
 {"CPV", "Africa", "Cape Verde", "2020-05-29", 390., 0., 4., 0., 701.454, 0., 
  7.194, 0., "", "", "", "", "", "", "", 77.78, 555988., 135.58, 25.7, 4.46, 
  3.437, 6222.554, "", 182.219, 2.42, 2.1, 16.5, "", 2.1, 72.98}, 
 {"CPV", "Africa", "Cape Verde", "2020-05-30", 405., 15., 4., 0., 728.433, 
  26.979, 7.194, 0., "", "", "", "", "", "", "", 77.78, 555988., 135.58, 
  25.7, 4.46, 3.437, 6222.554, "", 182.219, 2.42, 2.1, 16.5, "", 2.1, 72.98}, 
 {"CPV", "Africa", "Cape Verde", "2020-05-31", 421., 16., 4., 0., 757.211, 
  28.778, 7.194, 0., "", "", "", "", "", "", "", 77.78, 555988., 135.58, 
  25.7, 4.46, 3.437, 6222.554, "", 182.219, 2.42, 2.1, 16.5, "", 2.1, 72.98}, 
 {"CPV", "Africa", "Cape Verde", "2020-06-01", 435., 14., 4., 0., 782.391, 
  25.18, 7.194, 0., "", "", "", "", "", "", "", 77.78, 555988., 135.58, 25.7, 
  4.46, 3.437, 6222.554, "", 182.219, 2.42, 2.1, 16.5, "", 2.1, 72.98}, 
 {"CPV", "Africa", "Cape Verde", "2020-06-02", 458., 23., 4., 0., 823.759, 
  41.368, 7.194, 0., "", "", "", "", "", "", "", 77.78, 555988., 135.58, 
  25.7, 4.46, 3.437, 6222.554, "", 182.219, 2.42, 2.1, 16.5, "", 2.1, 72.98}, 
 {"CPV", "Africa", "Cape Verde", "2020-06-03", 466., 8., 5., 1., 838.148, 
  14.389, 8.993, 1.799, "", "", "", "", "", "", "", 77.78, 555988., 135.58, 
  25.7, 4.46, 3.437, 6222.554, "", 182.219, 2.42, 2.1, 16.5, "", 2.1, 72.98}, 
 {"CPV", "Africa", "Cape Verde", "2020-06-04", 477., 11., 5., 0., 857.932, 
  19.785, 8.993, 0., "", "", "", "", "", "", "", 77.78, 555988., 135.58, 
  25.7, 4.46, 3.437, 6222.554, "", 182.219, 2.42, 2.1, 16.5, "", 2.1, 72.98}, 
 {"CPV", "Africa", "Cape Verde", "2020-06-05", 502., 25., 5., 0., 902.897, 
  44.965, 8.993, 0., "", "", "", "", "", "", "", 77.78, 555988., 135.58, 
  25.7, 4.46, 3.437, 6222.554, "", 182.219, 2.42, 2.1, 16.5, "", 2.1, 72.98}, 
 {"CPV", "Africa", "Cape Verde", "2020-06-06", 536., 34., 5., 0., 964.05, 
  61.152, 8.993, 0., "", "", "", "", "", "", "", 77.78, 555988., 135.58, 
  25.7, 4.46, 3.437, 6222.554, "", 182.219, 2.42, 2.1, 16.5, "", 2.1, 72.98}, 
 {"CPV", "Africa", "Cape Verde", "2020-06-07", 542., 6., 5., 0., 974.841, 
  10.792, 8.993, 0., "", "", "", "", "", "", "", 77.78, 555988., 135.58, 
  25.7, 4.46, 3.437, 6222.554, "", 182.219, 2.42, 2.1, 16.5, "", 2.1, 72.98}, 
 {"CPV", "Africa", "Cape Verde", "2020-06-08", 554., 12., 5., 0., 996.424, 
  21.583, 8.993, 0., "", "", "", "", "", "", "", 77.78, 555988., 135.58, 
  25.7, 4.46, 3.437, 6222.554, "", 182.219, 2.42, 2.1, 16.5, "", 2.1, 72.98}, 
 {"CPV", "Africa", "Cape Verde", "2020-06-09", 567., 13., 5., 0., 1019.806, 
  23.382, 8.993, 0., "", "", "", "", "", "", "", 77.78, 555988., 135.58, 
  25.7, 4.46, 3.437, 6222.554, "", 182.219, 2.42, 2.1, 16.5, "", 2.1, 72.98}, 
 {"CPV", "Africa", "Cape Verde", "2020-06-10", 585., 18., 5., 0., 1052.181, 
  32.375, 8.993, 0., "", "", "", "", "", "", "", 77.78, 555988., 135.58, 
  25.7, 4.46, 3.437, 6222.554, "", 182.219, 2.42, 2.1, 16.5, "", 2.1, 72.98}, 
 {"CPV", "Africa", "Cape Verde", "2020-06-11", 615., 30., 5., 0., 1106.139, 
  53.958, 8.993, 0., "", "", "", "", "", "", "", 77.78, 555988., 135.58, 
  25.7, 4.46, 3.437, 6222.554, "", 182.219, 2.42, 2.1, 16.5, "", 2.1, 72.98}, 
 {"CPV", "Africa", "Cape Verde", "2020-06-12", 657., 42., 6., 1., 1181.68, 
  75.541, 10.792, 1.799, "", "", "", "", "", "", "", 77.78, 555988., 135.58, 
  25.7, 4.46, 3.437, 6222.554, "", 182.219, 2.42, 2.1, 16.5, "", 2.1, 72.98}, 
 {"CPV", "Africa", "Cape Verde", "2020-06-13", 697., 40., 6., 0., 1253.624, 
  71.944, 10.792, 0., "", "", "", "", "", "", "", 77.78, 555988., 135.58, 
  25.7, 4.46, 3.437, 6222.554, "", 182.219, 2.42, 2.1, 16.5, "", 2.1, 72.98}, 
 {"CPV", "Africa", "Cape Verde", "2020-06-14", 726., 29., 6., 0., 1305.784, 
  52.159, 10.792, 0., "", "", "", "", "", "", "", 77.78, 555988., 135.58, 
  25.7, 4.46, 3.437, 6222.554, "", 182.219, 2.42, 2.1, 16.5, "", 2.1, 72.98}, 
 {"CPV", "Africa", "Cape Verde", "2020-06-15", 750., 24., 6., 0., 1348.95, 
  43.166, 10.792, 0., "", "", "", "", "", "", "", 77.78, 555988., 135.58, 
  25.7, 4.46, 3.437, 6222.554, "", 182.219, 2.42, 2.1, 16.5, "", 2.1, 72.98}, 
 {"CPV", "Africa", "Cape Verde", "2020-06-16", 760., 10., 7., 1., 1366.936, 
  17.986, 12.59, 1.799, "", "", "", "", "", "", "", 77.78, 555988., 135.58, 
  25.7, 4.46, 3.437, 6222.554, "", 182.219, 2.42, 2.1, 16.5, "", 2.1, 72.98}, 
 {"CPV", "Africa", "Cape Verde", "2020-06-17", 781., 21., 7., 0., 1404.707, 
  37.771, 12.59, 0., "", "", "", "", "", "", "", 77.78, 555988., 135.58, 
  25.7, 4.46, 3.437, 6222.554, "", 182.219, 2.42, 2.1, 16.5, "", 2.1, 72.98}, 
 {"CPV", "Africa", "Cape Verde", "2020-06-18", 792., 11., 7., 0., 1424.491, 
  19.785, 12.59, 0., "", "", "", "", "", "", "", 77.78, 555988., 135.58, 
  25.7, 4.46, 3.437, 6222.554, "", 182.219, 2.42, 2.1, 16.5, "", 2.1, 72.98}, 
 {"CPV", "Africa", "Cape Verde", "2020-06-19", 823., 31., 7., 0., 1480.248, 
  55.757, 12.59, 0., "", "", "", "", "", "", "", 77.78, 555988., 135.58, 
  25.7, 4.46, 3.437, 6222.554, "", 182.219, 2.42, 2.1, 16.5, "", 2.1, 72.98}, 
 {"CPV", "Africa", "Cape Verde", "2020-06-20", 848., 25., 8., 1., 1525.213, 
  44.965, 14.389, 1.799, "", "", "", "", "", "", "", 77.78, 555988., 135.58, 
  25.7, 4.46, 3.437, 6222.554, "", 182.219, 2.42, 2.1, 16.5, "", 2.1, 72.98}, 
 {"CPV", "Africa", "Cape Verde", "2020-06-21", 863., 15., 8., 0., 1552.192, 
  26.979, 14.389, 0., "", "", "", "", "", "", "", 77.78, 555988., 135.58, 
  25.7, 4.46, 3.437, 6222.554, "", 182.219, 2.42, 2.1, 16.5, "", 2.1, 72.98}, 
 {"CPV", "Africa", "Cape Verde", "2020-06-22", 890., 27., 8., 0., 1600.754, 
  48.562, 14.389, 0., "", "", "", "", "", "", "", 77.78, 555988., 135.58, 
  25.7, 4.46, 3.437, 6222.554, "", 182.219, 2.42, 2.1, 16.5, "", 2.1, 72.98}, 
 {"CPV", "Africa", "Cape Verde", "2020-06-23", 944., 54., 8., 0., 1697.878, 
  97.124, 14.389, 0., "", "", "", "", "", "", "", 77.78, 555988., 135.58, 
  25.7, 4.46, 3.437, 6222.554, "", 182.219, 2.42, 2.1, 16.5, "", 2.1, 72.98}, 
 {"CPV", "Africa", "Cape Verde", "2020-06-24", 982., 38., 8., 0., 1766.225, 
  68.347, 14.389, 0., "", "", "", "", "", "", "", 77.78, 555988., 135.58, 
  25.7, 4.46, 3.437, 6222.554, "", 182.219, 2.42, 2.1, 16.5, "", 2.1, 72.98}, 
 {"CPV", "Africa", "Cape Verde", "2020-06-25", 999., 17., 8., 0., 1796.801, 
  30.576, 14.389, 0., "", "", "", "", "", "", "", 77.78, 555988., 135.58, 
  25.7, 4.46, 3.437, 6222.554, "", 182.219, 2.42, 2.1, 16.5, "", 2.1, 72.98}, 
 {"CPV", "Africa", "Cape Verde", "2020-06-26", 1003., 4., 8., 0., 1803.996, 
  7.194, 14.389, 0., "", "", "", "", "", "", "", 77.78, 555988., 135.58, 
  25.7, 4.46, 3.437, 6222.554, "", 182.219, 2.42, 2.1, 16.5, "", 2.1, 72.98}, 
 {"CPV", "Africa", "Cape Verde", "2020-06-27", 1027., 24., 10., 2., 1847.162, 
  43.166, 17.986, 3.597, "", "", "", "", "", "", "", 77.78, 555988., 135.58, 
  25.7, 4.46, 3.437, 6222.554, "", 182.219, 2.42, 2.1, 16.5, "", 2.1, 72.98}, 
 {"CPV", "Africa", "Cape Verde", "2020-06-28", 1091., 64., 12., 2., 1962.273, 
  115.11, 21.583, 3.597, "", "", "", "", "", "", "", 77.78, 555988., 135.58, 
  25.7, 4.46, 3.437, 6222.554, "", 182.219, 2.42, 2.1, 16.5, "", 2.1, 72.98}, 
 {"CPV", "Africa", "Cape Verde", "2020-06-29", 1155., 64., 12., 0., 2077.383, 
  115.11, 21.583, 0., "", "", "", "", "", "", "", 77.78, 555988., 135.58, 
  25.7, 4.46, 3.437, 6222.554, "", 182.219, 2.42, 2.1, 16.5, "", 2.1, 72.98}, 
 {"CPV", "Africa", "Cape Verde", "2020-06-30", 1165., 10., 12., 0., 2095.369, 
  17.986, 21.583, 0., "", "", "", "", "", "", "", "", 555988., 135.58, 25.7, 
  4.46, 3.437, 6222.554, "", 182.219, 2.42, 2.1, 16.5, "", 2.1, 72.98}, 
 {"CPV", "Africa", "Cape Verde", "2020-07-01", 1227., 62., 15., 3., 2206.882, 
  111.513, 26.979, 5.396, "", "", "", "", "", "", "", "", 555988., 135.58, 
  25.7, 4.46, 3.437, 6222.554, "", 182.219, 2.42, 2.1, 16.5, "", 2.1, 72.98}, 
 {"CPV", "Africa", "Cape Verde", "2020-07-02", 1267., 40., 15., 0., 2278.826, 
  71.944, 26.979, 0., "", "", "", "", "", "", "", "", 555988., 135.58, 25.7, 
  4.46, 3.437, 6222.554, "", 182.219, 2.42, 2.1, 16.5, "", 2.1, 72.98}, 
 {"CPV", "Africa", "Cape Verde", "2020-07-03", 1301., 34., 15., 0., 2339.979, 
  61.152, 26.979, 0., "", "", "", "", "", "", "", "", 555988., 135.58, 25.7, 
  4.46, 3.437, 6222.554, "", 182.219, 2.42, 2.1, 16.5, "", 2.1, 72.98}, 
 {"CPV", "Africa", "Cape Verde", "2020-07-04", 1382., 81., 15., 0., 2485.665, 
  145.687, 26.979, 0., "", "", "", "", "", "", "", "", 555988., 135.58, 25.7, 
  4.46, 3.437, 6222.554, "", 182.219, 2.42, 2.1, 16.5, "", 2.1, 72.98}, 
 {"CPV", "Africa", "Cape Verde", "2020-07-05", 1420., 38., 16., 1., 2554.012, 
  68.347, 28.778, 1.799, "", "", "", "", "", "", "", "", 555988., 135.58, 
  25.7, 4.46, 3.437, 6222.554, "", 182.219, 2.42, 2.1, 16.5, "", 2.1, 72.98}, 
 {"CPV", "Africa", "Cape Verde", "2020-07-06", 1451., 31., 17., 1., 2609.769, 
  55.757, 30.576, 1.799, "", "", "", "", "", "", "", "", 555988., 135.58, 
  25.7, 4.46, 3.437, 6222.554, "", 182.219, 2.42, 2.1, 16.5, "", 2.1, 72.98}, 
 {"CPV", "Africa", "Cape Verde", "2020-07-07", 1463., 12., 17., 0., 2631.352, 
  21.583, 30.576, 0., "", "", "", "", "", "", "", "", 555988., 135.58, 25.7, 
  4.46, 3.437, 6222.554, "", 182.219, 2.42, 2.1, 16.5, "", 2.1, 72.98}, 
 {"CPV", "Africa", "Cape Verde", "2020-07-08", 1499., 36., 18., 1., 2696.101, 
  64.75, 32.375, 1.799, "", "", "", "", "", "", "", "", 555988., 135.58, 
  25.7, 4.46, 3.437, 6222.554, "", 182.219, 2.42, 2.1, 16.5, "", 2.1, 72.98}, 
 {"CYM", "North America", "Cayman Islands", "2020-03-20", 1., 1., 0., 0., 
  15.216, 15.216, 0., 0., "", "", "", "", "", "", "", "", 65720., 256.496, 
  "", "", "", 49903.029, "", "", 13.22, "", "", "", "", 83.92}, 
 {"CYM", "North America", "Cayman Islands", "2020-03-21", 3., 2., 1., 1., 
  45.648, 30.432, 15.216, 15.216, "", "", "", "", "", "", "", "", 65720., 
  256.496, "", "", "", 49903.029, "", "", 13.22, "", "", "", "", 83.92}, 
 {"CYM", "North America", "Cayman Islands", "2020-03-22", 3., 0., 1., 0., 
  45.648, 0., 15.216, 0., "", "", "", "", "", "", "", "", 65720., 256.496, 
  "", "", "", 49903.029, "", "", 13.22, "", "", "", "", 83.92}, 
 {"CYM", "North America", "Cayman Islands", "2020-03-23", 3., 0., 1., 0., 
  45.648, 0., 15.216, 0., "", "", "", "", "", "", "", "", 65720., 256.496, 
  "", "", "", 49903.029, "", "", 13.22, "", "", "", "", 83.92}, 
 {"CYM", "North America", "Cayman Islands", "2020-03-24", 3., 0., 1., 0., 
  45.648, 0., 15.216, 0., "", "", "", "", "", "", "", "", 65720., 256.496, 
  "", "", "", 49903.029, "", "", 13.22, "", "", "", "", 83.92}, 
 {"CYM", "North America", "Cayman Islands", "2020-03-25", 3., 0., 1., 0., 
  45.648, 0., 15.216, 0., "", "", "", "", "", "", "", "", 65720., 256.496, 
  "", "", "", 49903.029, "", "", 13.22, "", "", "", "", 83.92}, 
 {"CYM", "North America", "Cayman Islands", "2020-03-26", 3., 0., 1., 0., 
  45.648, 0., 15.216, 0., "", "", "", "", "", "", "", "", 65720., 256.496, 
  "", "", "", 49903.029, "", "", 13.22, "", "", "", "", 83.92}, 
 {"CYM", "North America", "Cayman Islands", "2020-03-27", 6., 3., 1., 0., 
  91.296, 45.648, 15.216, 0., "", "", "", "", "", "", "", "", 65720., 
  256.496, "", "", "", 49903.029, "", "", 13.22, "", "", "", "", 83.92}, 
 {"CYM", "North America", "Cayman Islands", "2020-03-28", 8., 2., 1., 0., 
  121.729, 30.432, 15.216, 0., "", "", "", "", "", "", "", "", 65720., 
  256.496, "", "", "", 49903.029, "", "", 13.22, "", "", "", "", 83.92}, 
 {"CYM", "North America", "Cayman Islands", "2020-03-29", 8., 0., 1., 0., 
  121.729, 0., 15.216, 0., "", "", "", "", "", "", "", "", 65720., 256.496, 
  "", "", "", 49903.029, "", "", 13.22, "", "", "", "", 83.92}, 
 {"CYM", "North America", "Cayman Islands", "2020-03-30", 8., 0., 1., 0., 
  121.729, 0., 15.216, 0., "", "", "", "", "", "", "", "", 65720., 256.496, 
  "", "", "", 49903.029, "", "", 13.22, "", "", "", "", 83.92}, 
 {"CYM", "North America", "Cayman Islands", "2020-03-31", 12., 4., 1., 0., 
  182.593, 60.864, 15.216, 0., "", "", "", "", "", "", "", "", 65720., 
  256.496, "", "", "", 49903.029, "", "", 13.22, "", "", "", "", 83.92}, 
 {"CYM", "North America", "Cayman Islands", "2020-04-01", 14., 2., 1., 0., 
  213.025, 30.432, 15.216, 0., "", "", "", "", "", "", "", "", 65720., 
  256.496, "", "", "", 49903.029, "", "", 13.22, "", "", "", "", 83.92}, 
 {"CYM", "North America", "Cayman Islands", "2020-04-02", 22., 8., 1., 0., 
  334.753, 121.729, 15.216, 0., "", "", "", "", "", "", "", "", 65720., 
  256.496, "", "", "", 49903.029, "", "", 13.22, "", "", "", "", 83.92}, 
 {"CYM", "North America", "Cayman Islands", "2020-04-03", 28., 6., 1., 0., 
  426.05, 91.296, 15.216, 0., "", "", "", "", "", "", "", "", 65720., 
  256.496, "", "", "", 49903.029, "", "", 13.22, "", "", "", "", 83.92}, 
 {"CYM", "North America", "Cayman Islands", "2020-04-04", 29., 1., 1., 0., 
  441.266, 15.216, 15.216, 0., "", "", "", "", "", "", "", "", 65720., 
  256.496, "", "", "", 49903.029, "", "", 13.22, "", "", "", "", 83.92}, 
 {"CYM", "North America", "Cayman Islands", "2020-04-05", 35., 6., 1., 0., 
  532.562, 91.296, 15.216, 0., "", "", "", "", "", "", "", "", 65720., 
  256.496, "", "", "", 49903.029, "", "", 13.22, "", "", "", "", 83.92}, 
 {"CYM", "North America", "Cayman Islands", "2020-04-06", 39., 4., 1., 0., 
  593.427, 60.864, 15.216, 0., "", "", "", "", "", "", "", "", 65720., 
  256.496, "", "", "", 49903.029, "", "", 13.22, "", "", "", "", 83.92}, 
 {"CYM", "North America", "Cayman Islands", "2020-04-07", 39., 0., 1., 0., 
  593.427, 0., 15.216, 0., "", "", "", "", "", "", "", "", 65720., 256.496, 
  "", "", "", 49903.029, "", "", 13.22, "", "", "", "", 83.92}, 
 {"CYM", "North America", "Cayman Islands", "2020-04-08", 45., 6., 1., 0., 
  684.723, 91.296, 15.216, 0., "", "", "", "", "", "", "", "", 65720., 
  256.496, "", "", "", 49903.029, "", "", 13.22, "", "", "", "", 83.92}, 
 {"CYM", "North America", "Cayman Islands", "2020-04-09", 45., 0., 1., 0., 
  684.723, 0., 15.216, 0., "", "", "", "", "", "", "", "", 65720., 256.496, 
  "", "", "", 49903.029, "", "", 13.22, "", "", "", "", 83.92}, 
 {"CYM", "North America", "Cayman Islands", "2020-04-10", 45., 0., 1., 0., 
  684.723, 0., 15.216, 0., "", "", "", "", "", "", "", "", 65720., 256.496, 
  "", "", "", 49903.029, "", "", 13.22, "", "", "", "", 83.92}, 
 {"CYM", "North America", "Cayman Islands", "2020-04-11", 45., 0., 1., 0., 
  684.723, 0., 15.216, 0., "", "", "", "", "", "", "", "", 65720., 256.496, 
  "", "", "", 49903.029, "", "", 13.22, "", "", "", "", 83.92}, 
 {"CYM", "North America", "Cayman Islands", "2020-04-12", 53., 8., 1., 0., 
  806.452, 121.729, 15.216, 0., "", "", "", "", "", "", "", "", 65720., 
  256.496, "", "", "", 49903.029, "", "", 13.22, "", "", "", "", 83.92}, 
 {"CYM", "North America", "Cayman Islands", "2020-04-13", 53., 0., 1., 0., 
  806.452, 0., 15.216, 0., "", "", "", "", "", "", "", "", 65720., 256.496, 
  "", "", "", 49903.029, "", "", 13.22, "", "", "", "", 83.92}, 
 {"CYM", "North America", "Cayman Islands", "2020-04-14", 53., 0., 1., 0., 
  806.452, 0., 15.216, 0., "", "", "", "", "", "", "", "", 65720., 256.496, 
  "", "", "", 49903.029, "", "", 13.22, "", "", "", "", 83.92}, 
 {"CYM", "North America", "Cayman Islands", "2020-04-15", 54., 1., 1., 0., 
  821.668, 15.216, 15.216, 0., "", "", "", "", "", "", "", "", 65720., 
  256.496, "", "", "", 49903.029, "", "", 13.22, "", "", "", "", 83.92}, 
 {"CYM", "North America", "Cayman Islands", "2020-04-16", 60., 6., 1., 0., 
  912.964, 91.296, 15.216, 0., "", "", "", "", "", "", "", "", 65720., 
  256.496, "", "", "", 49903.029, "", "", 13.22, "", "", "", "", 83.92}, 
 {"CYM", "North America", "Cayman Islands", "2020-04-17", 61., 1., 1., 0., 
  928.18, 15.216, 15.216, 0., "", "", "", "", "", "", "", "", 65720., 
  256.496, "", "", "", 49903.029, "", "", 13.22, "", "", "", "", 83.92}, 
 {"CYM", "North America", "Cayman Islands", "2020-04-18", 61., 0., 1., 0., 
  928.18, 0., 15.216, 0., "", "", "", "", "", "", "", "", 65720., 256.496, 
  "", "", "", 49903.029, "", "", 13.22, "", "", "", "", 83.92}, 
 {"CYM", "North America", "Cayman Islands", "2020-04-19", 61., 0., 1., 0., 
  928.18, 0., 15.216, 0., "", "", "", "", "", "", "", "", 65720., 256.496, 
  "", "", "", 49903.029, "", "", 13.22, "", "", "", "", 83.92}, 
 {"CYM", "North America", "Cayman Islands", "2020-04-20", 61., 0., 1., 0., 
  928.18, 0., 15.216, 0., "", "", "", "", "", "", "", "", 65720., 256.496, 
  "", "", "", 49903.029, "", "", 13.22, "", "", "", "", 83.92}, 
 {"CYM", "North America", "Cayman Islands", "2020-04-21", 66., 5., 1., 0., 
  1004.26, 76.08, 15.216, 0., "", "", "", "", "", "", "", "", 65720., 
  256.496, "", "", "", 49903.029, "", "", 13.22, "", "", "", "", 83.92}, 
 {"CYM", "North America", "Cayman Islands", "2020-04-22", 66., 0., 1., 0., 
  1004.26, 0., 15.216, 0., "", "", "", "", "", "", "", "", 65720., 256.496, 
  "", "", "", 49903.029, "", "", 13.22, "", "", "", "", 83.92}, 
 {"CYM", "North America", "Cayman Islands", "2020-04-23", 66., 0., 1., 0., 
  1004.26, 0., 15.216, 0., "", "", "", "", "", "", "", "", 65720., 256.496, 
  "", "", "", 49903.029, "", "", 13.22, "", "", "", "", 83.92}, 
 {"CYM", "North America", "Cayman Islands", "2020-04-24", 66., 0., 1., 0., 
  1004.26, 0., 15.216, 0., "", "", "", "", "", "", "", "", 65720., 256.496, 
  "", "", "", 49903.029, "", "", 13.22, "", "", "", "", 83.92}, 
 {"CYM", "North America", "Cayman Islands", "2020-04-25", 66., 0., 1., 0., 
  1004.26, 0., 15.216, 0., "", "", "", "", "", "", "", "", 65720., 256.496, 
  "", "", "", 49903.029, "", "", 13.22, "", "", "", "", 83.92}, 
 {"CYM", "North America", "Cayman Islands", "2020-04-26", 70., 4., 1., 0., 
  1065.125, 60.864, 15.216, 0., "", "", "", "", "", "", "", "", 65720., 
  256.496, "", "", "", 49903.029, "", "", 13.22, "", "", "", "", 83.92}, 
 {"CYM", "North America", "Cayman Islands", "2020-04-27", 70., 0., 1., 0., 
  1065.125, 0., 15.216, 0., "", "", "", "", "", "", "", "", 65720., 256.496, 
  "", "", "", 49903.029, "", "", 13.22, "", "", "", "", 83.92}, 
 {"CYM", "North America", "Cayman Islands", "2020-04-28", 70., 0., 1., 0., 
  1065.125, 0., 15.216, 0., "", "", "", "", "", "", "", "", 65720., 256.496, 
  "", "", "", 49903.029, "", "", 13.22, "", "", "", "", 83.92}, 
 {"CYM", "North America", "Cayman Islands", "2020-04-29", 70., 0., 1., 0., 
  1065.125, 0., 15.216, 0., "", "", "", "", "", "", "", "", 65720., 256.496, 
  "", "", "", 49903.029, "", "", 13.22, "", "", "", "", 83.92}, 
 {"CYM", "North America", "Cayman Islands", "2020-04-30", 73., 3., 1., 0., 
  1110.773, 45.648, 15.216, 0., "", "", "", "", "", "", "", "", 65720., 
  256.496, "", "", "", 49903.029, "", "", 13.22, "", "", "", "", 83.92}, 
 {"CYM", "North America", "Cayman Islands", "2020-05-01", 73., 0., 1., 0., 
  1110.773, 0., 15.216, 0., "", "", "", "", "", "", "", "", 65720., 256.496, 
  "", "", "", 49903.029, "", "", 13.22, "", "", "", "", 83.92}, 
 {"CYM", "North America", "Cayman Islands", "2020-05-02", 74., 1., 1., 0., 
  1125.989, 15.216, 15.216, 0., "", "", "", "", "", "", "", "", 65720., 
  256.496, "", "", "", 49903.029, "", "", 13.22, "", "", "", "", 83.92}, 
 {"CYM", "North America", "Cayman Islands", "2020-05-03", 74., 0., 1., 0., 
  1125.989, 0., 15.216, 0., "", "", "", "", "", "", "", "", 65720., 256.496, 
  "", "", "", 49903.029, "", "", 13.22, "", "", "", "", 83.92}, 
 {"CYM", "North America", "Cayman Islands", "2020-05-04", 74., 0., 1., 0., 
  1125.989, 0., 15.216, 0., "", "", "", "", "", "", "", "", 65720., 256.496, 
  "", "", "", 49903.029, "", "", 13.22, "", "", "", "", 83.92}, 
 {"CYM", "North America", "Cayman Islands", "2020-05-05", 75., 1., 1., 0., 
  1141.205, 15.216, 15.216, 0., "", "", "", "", "", "", "", "", 65720., 
  256.496, "", "", "", 49903.029, "", "", 13.22, "", "", "", "", 83.92}, 
 {"CYM", "North America", "Cayman Islands", "2020-05-06", 75., 0., 1., 0., 
  1141.205, 0., 15.216, 0., "", "", "", "", "", "", "", "", 65720., 256.496, 
  "", "", "", 49903.029, "", "", 13.22, "", "", "", "", 83.92}, 
 {"CYM", "North America", "Cayman Islands", "2020-05-07", 78., 3., 1., 0., 
  1186.853, 45.648, 15.216, 0., "", "", "", "", "", "", "", "", 65720., 
  256.496, "", "", "", 49903.029, "", "", 13.22, "", "", "", "", 83.92}, 
 {"CYM", "North America", "Cayman Islands", "2020-05-08", 78., 0., 1., 0., 
  1186.853, 0., 15.216, 0., "", "", "", "", "", "", "", "", 65720., 256.496, 
  "", "", "", 49903.029, "", "", 13.22, "", "", "", "", 83.92}, 
 {"CYM", "North America", "Cayman Islands", "2020-05-09", 81., 3., 1., 0., 
  1232.502, 45.648, 15.216, 0., "", "", "", "", "", "", "", "", 65720., 
  256.496, "", "", "", 49903.029, "", "", 13.22, "", "", "", "", 83.92}, 
 {"CYM", "North America", "Cayman Islands", "2020-05-10", 81., 0., 1., 0., 
  1232.502, 0., 15.216, 0., "", "", "", "", "", "", "", "", 65720., 256.496, 
  "", "", "", 49903.029, "", "", 13.22, "", "", "", "", 83.92}, 
 {"CYM", "North America", "Cayman Islands", "2020-05-11", 81., 0., 1., 0., 
  1232.502, 0., 15.216, 0., "", "", "", "", "", "", "", "", 65720., 256.496, 
  "", "", "", 49903.029, "", "", 13.22, "", "", "", "", 83.92}, 
 {"CYM", "North America", "Cayman Islands", "2020-05-12", 84., 3., 1., 0., 
  1278.15, 45.648, 15.216, 0., "", "", "", "", "", "", "", "", 65720., 
  256.496, "", "", "", 49903.029, "", "", 13.22, "", "", "", "", 83.92}, 
 {"CYM", "North America", "Cayman Islands", "2020-05-13", 85., 1., 1., 0., 
  1293.366, 15.216, 15.216, 0., "", "", "", "", "", "", "", "", 65720., 
  256.496, "", "", "", 49903.029, "", "", 13.22, "", "", "", "", 83.92}, 
 {"CYM", "North America", "Cayman Islands", "2020-05-14", 85., 0., 1., 0., 
  1293.366, 0., 15.216, 0., "", "", "", "", "", "", "", "", 65720., 256.496, 
  "", "", "", 49903.029, "", "", 13.22, "", "", "", "", 83.92}, 
 {"CYM", "North America", "Cayman Islands", "2020-05-15", 93., 8., 1., 0., 
  1415.094, 121.729, 15.216, 0., "", "", "", "", "", "", "", "", 65720., 
  256.496, "", "", "", 49903.029, "", "", 13.22, "", "", "", "", 83.92}, 
 {"CYM", "North America", "Cayman Islands", "2020-05-16", 93., 0., 1., 0., 
  1415.094, 0., 15.216, 0., "", "", "", "", "", "", "", "", 65720., 256.496, 
  "", "", "", 49903.029, "", "", 13.22, "", "", "", "", 83.92}, 
 {"CYM", "North America", "Cayman Islands", "2020-05-17", 94., 1., 1., 0., 
  1430.31, 15.216, 15.216, 0., "", "", "", "", "", "", "", "", 65720., 
  256.496, "", "", "", 49903.029, "", "", 13.22, "", "", "", "", 83.92}, 
 {"CYM", "North America", "Cayman Islands", "2020-05-18", 94., 0., 1., 0., 
  1430.31, 0., 15.216, 0., "", "", "", "", "", "", "", "", 65720., 256.496, 
  "", "", "", 49903.029, "", "", 13.22, "", "", "", "", 83.92}, 
 {"CYM", "North America", "Cayman Islands", "2020-05-19", 94., 0., 1., 0., 
  1430.31, 0., 15.216, 0., "", "", "", "", "", "", "", "", 65720., 256.496, 
  "", "", "", 49903.029, "", "", 13.22, "", "", "", "", 83.92}, 
 {"CYM", "North America", "Cayman Islands", "2020-05-20", 111., 17., 1., 0., 
  1688.984, 258.673, 15.216, 0., "", "", "", "", "", "", "", "", 65720., 
  256.496, "", "", "", 49903.029, "", "", 13.22, "", "", "", "", 83.92}, 
 {"CYM", "North America", "Cayman Islands", "2020-05-21", 111., 0., 1., 0., 
  1688.984, 0., 15.216, 0., "", "", "", "", "", "", "", "", 65720., 256.496, 
  "", "", "", 49903.029, "", "", 13.22, "", "", "", "", 83.92}, 
 {"CYM", "North America", "Cayman Islands", "2020-05-22", 111., 0., 1., 0., 
  1688.984, 0., 15.216, 0., "", "", "", "", "", "", "", "", 65720., 256.496, 
  "", "", "", 49903.029, "", "", 13.22, "", "", "", "", 83.92}, 
 {"CYM", "North America", "Cayman Islands", "2020-05-23", 121., 10., 1., 0., 
  1841.144, 152.161, 15.216, 0., "", "", "", "", "", "", "", "", 65720., 
  256.496, "", "", "", 49903.029, "", "", 13.22, "", "", "", "", 83.92}, 
 {"CYM", "North America", "Cayman Islands", "2020-05-24", 129., 8., 1., 0., 
  1962.873, 121.729, 15.216, 0., "", "", "", "", "", "", "", "", 65720., 
  256.496, "", "", "", 49903.029, "", "", 13.22, "", "", "", "", 83.92}, 
 {"CYM", "North America", "Cayman Islands", "2020-05-25", 129., 0., 1., 0., 
  1962.873, 0., 15.216, 0., "", "", "", "", "", "", "", "", 65720., 256.496, 
  "", "", "", 49903.029, "", "", 13.22, "", "", "", "", 83.92}, 
 {"CYM", "North America", "Cayman Islands", "2020-05-26", 134., 5., 1., 0., 
  2038.953, 76.08, 15.216, 0., "", "", "", "", "", "", "", "", 65720., 
  256.496, "", "", "", 49903.029, "", "", 13.22, "", "", "", "", 83.92}, 
 {"CYM", "North America", "Cayman Islands", "2020-05-27", 137., 3., 1., 0., 
  2084.601, 45.648, 15.216, 0., "", "", "", "", "", "", "", "", 65720., 
  256.496, "", "", "", 49903.029, "", "", 13.22, "", "", "", "", 83.92}, 
 {"CYM", "North America", "Cayman Islands", "2020-05-28", 140., 3., 1., 0., 
  2130.25, 45.648, 15.216, 0., "", "", "", "", "", "", "", "", 65720., 
  256.496, "", "", "", 49903.029, "", "", 13.22, "", "", "", "", 83.92}, 
 {"CYM", "North America", "Cayman Islands", "2020-05-29", 140., 0., 1., 0., 
  2130.25, 0., 15.216, 0., "", "", "", "", "", "", "", "", 65720., 256.496, 
  "", "", "", 49903.029, "", "", 13.22, "", "", "", "", 83.92}, 
 {"CYM", "North America", "Cayman Islands", "2020-05-30", 141., 1., 1., 0., 
  2145.466, 15.216, 15.216, 0., "", "", "", "", "", "", "", "", 65720., 
  256.496, "", "", "", 49903.029, "", "", 13.22, "", "", "", "", 83.92}, 
 {"CYM", "North America", "Cayman Islands", "2020-05-31", 141., 0., 1., 0., 
  2145.466, 0., 15.216, 0., "", "", "", "", "", "", "", "", 65720., 256.496, 
  "", "", "", 49903.029, "", "", 13.22, "", "", "", "", 83.92}, 
 {"CYM", "North America", "Cayman Islands", "2020-06-01", 141., 0., 1., 0., 
  2145.466, 0., 15.216, 0., "", "", "", "", "", "", "", "", 65720., 256.496, 
  "", "", "", 49903.029, "", "", 13.22, "", "", "", "", 83.92}, 
 {"CYM", "North America", "Cayman Islands", "2020-06-02", 150., 9., 1., 0., 
  2282.41, 136.945, 15.216, 0., "", "", "", "", "", "", "", "", 65720., 
  256.496, "", "", "", 49903.029, "", "", 13.22, "", "", "", "", 83.92}, 
 {"CYM", "North America", "Cayman Islands", "2020-06-03", 151., 1., 1., 0., 
  2297.626, 15.216, 15.216, 0., "", "", "", "", "", "", "", "", 65720., 
  256.496, "", "", "", 49903.029, "", "", 13.22, "", "", "", "", 83.92}, 
 {"CYM", "North America", "Cayman Islands", "2020-06-04", 156., 5., 1., 0., 
  2373.707, 76.08, 15.216, 0., "", "", "", "", "", "", "", "", 65720., 
  256.496, "", "", "", 49903.029, "", "", 13.22, "", "", "", "", 83.92}, 
 {"CYM", "North America", "Cayman Islands", "2020-06-05", 160., 4., 1., 0., 
  2434.571, 60.864, 15.216, 0., "", "", "", "", "", "", "", "", 65720., 
  256.496, "", "", "", 49903.029, "", "", 13.22, "", "", "", "", 83.92}, 
 {"CYM", "North America", "Cayman Islands", "2020-06-06", 164., 4., 1., 0., 
  2495.435, 60.864, 15.216, 0., "", "", "", "", "", "", "", "", 65720., 
  256.496, "", "", "", 49903.029, "", "", 13.22, "", "", "", "", 83.92}, 
 {"CYM", "North America", "Cayman Islands", "2020-06-07", 164., 0., 1., 0., 
  2495.435, 0., 15.216, 0., "", "", "", "", "", "", "", "", 65720., 256.496, 
  "", "", "", 49903.029, "", "", 13.22, "", "", "", "", 83.92}, 
 {"CYM", "North America", "Cayman Islands", "2020-06-08", 164., 0., 1., 0., 
  2495.435, 0., 15.216, 0., "", "", "", "", "", "", "", "", 65720., 256.496, 
  "", "", "", 49903.029, "", "", 13.22, "", "", "", "", 83.92}, 
 {"CYM", "North America", "Cayman Islands", "2020-06-09", 171., 7., 1., 0., 
  2601.948, 106.512, 15.216, 0., "", "", "", "", "", "", "", "", 65720., 
  256.496, "", "", "", 49903.029, "", "", 13.22, "", "", "", "", 83.92}, 
 {"CYM", "North America", "Cayman Islands", "2020-06-10", 176., 5., 1., 0., 
  2678.028, 76.08, 15.216, 0., "", "", "", "", "", "", "", "", 65720., 
  256.496, "", "", "", 49903.029, "", "", 13.22, "", "", "", "", 83.92}, 
 {"CYM", "North America", "Cayman Islands", "2020-06-11", 180., 4., 1., 0., 
  2738.892, 60.864, 15.216, 0., "", "", "", "", "", "", "", "", 65720., 
  256.496, "", "", "", 49903.029, "", "", 13.22, "", "", "", "", 83.92}, 
 {"CYM", "North America", "Cayman Islands", "2020-06-12", 180., 0., 1., 0., 
  2738.892, 0., 15.216, 0., "", "", "", "", "", "", "", "", 65720., 256.496, 
  "", "", "", 49903.029, "", "", 13.22, "", "", "", "", 83.92}, 
 {"CYM", "North America", "Cayman Islands", "2020-06-13", 187., 7., 1., 0., 
  2845.405, 106.512, 15.216, 0., "", "", "", "", "", "", "", "", 65720., 
  256.496, "", "", "", 49903.029, "", "", 13.22, "", "", "", "", 83.92}, 
 {"CYM", "North America", "Cayman Islands", "2020-06-14", 187., 0., 1., 0., 
  2845.405, 0., 15.216, 0., "", "", "", "", "", "", "", "", 65720., 256.496, 
  "", "", "", 49903.029, "", "", 13.22, "", "", "", "", 83.92}, 
 {"CYM", "North America", "Cayman Islands", "2020-06-15", 187., 0., 1., 0., 
  2845.405, 0., 15.216, 0., "", "", "", "", "", "", "", "", 65720., 256.496, 
  "", "", "", 49903.029, "", "", 13.22, "", "", "", "", 83.92}, 
 {"CYM", "North America", "Cayman Islands", "2020-06-16", 187., 0., 1., 0., 
  2845.405, 0., 15.216, 0., "", "", "", "", "", "", "", "", 65720., 256.496, 
  "", "", "", 49903.029, "", "", 13.22, "", "", "", "", 83.92}, 
 {"CYM", "North America", "Cayman Islands", "2020-06-17", 193., 6., 1., 0., 
  2936.701, 91.296, 15.216, 0., "", "", "", "", "", "", "", "", 65720., 
  256.496, "", "", "", 49903.029, "", "", 13.22, "", "", "", "", 83.92}, 
 {"CYM", "North America", "Cayman Islands", "2020-06-18", 193., 0., 1., 0., 
  2936.701, 0., 15.216, 0., "", "", "", "", "", "", "", "", 65720., 256.496, 
  "", "", "", 49903.029, "", "", 13.22, "", "", "", "", 83.92}, 
 {"CYM", "North America", "Cayman Islands", "2020-06-19", 193., 0., 1., 0., 
  2936.701, 0., 15.216, 0., "", "", "", "", "", "", "", "", 65720., 256.496, 
  "", "", "", 49903.029, "", "", 13.22, "", "", "", "", 83.92}, 
 {"CYM", "North America", "Cayman Islands", "2020-06-20", 195., 2., 1., 0., 
  2967.133, 30.432, 15.216, 0., "", "", "", "", "", "", "", "", 65720., 
  256.496, "", "", "", 49903.029, "", "", 13.22, "", "", "", "", 83.92}, 
 {"CYM", "North America", "Cayman Islands", "2020-06-21", 195., 0., 1., 0., 
  2967.133, 0., 15.216, 0., "", "", "", "", "", "", "", "", 65720., 256.496, 
  "", "", "", 49903.029, "", "", 13.22, "", "", "", "", 83.92}, 
 {"CYM", "North America", "Cayman Islands", "2020-06-22", 195., 0., 1., 0., 
  2967.133, 0., 15.216, 0., "", "", "", "", "", "", "", "", 65720., 256.496, 
  "", "", "", 49903.029, "", "", 13.22, "", "", "", "", 83.92}, 
 {"CYM", "North America", "Cayman Islands", "2020-06-23", 195., 0., 1., 0., 
  2967.133, 0., 15.216, 0., "", "", "", "", "", "", "", "", 65720., 256.496, 
  "", "", "", 49903.029, "", "", 13.22, "", "", "", "", 83.92}, 
 {"CYM", "North America", "Cayman Islands", "2020-06-24", 195., 0., 1., 0., 
  2967.133, 0., 15.216, 0., "", "", "", "", "", "", "", "", 65720., 256.496, 
  "", "", "", 49903.029, "", "", 13.22, "", "", "", "", 83.92}, 
 {"CYM", "North America", "Cayman Islands", "2020-06-25", 196., 1., 1., 0., 
  2982.349, 15.216, 15.216, 0., "", "", "", "", "", "", "", "", 65720., 
  256.496, "", "", "", 49903.029, "", "", 13.22, "", "", "", "", 83.92}, 
 {"CYM", "North America", "Cayman Islands", "2020-06-26", 196., 0., 1., 0., 
  2982.349, 0., 15.216, 0., "", "", "", "", "", "", "", "", 65720., 256.496, 
  "", "", "", 49903.029, "", "", 13.22, "", "", "", "", 83.92}, 
 {"CYM", "North America", "Cayman Islands", "2020-06-27", 196., 0., 1., 0., 
  2982.349, 0., 15.216, 0., "", "", "", "", "", "", "", "", 65720., 256.496, 
  "", "", "", 49903.029, "", "", 13.22, "", "", "", "", 83.92}, 
 {"CYM", "North America", "Cayman Islands", "2020-06-28", 196., 0., 1., 0., 
  2982.349, 0., 15.216, 0., "", "", "", "", "", "", "", "", 65720., 256.496, 
  "", "", "", 49903.029, "", "", 13.22, "", "", "", "", 83.92}, 
 {"CYM", "North America", "Cayman Islands", "2020-06-29", 196., 0., 1., 0., 
  2982.349, 0., 15.216, 0., "", "", "", "", "", "", "", "", 65720., 256.496, 
  "", "", "", 49903.029, "", "", 13.22, "", "", "", "", 83.92}, 
 {"CYM", "North America", "Cayman Islands", "2020-06-30", 199., 3., 1., 0., 
  3027.998, 45.648, 15.216, 0., "", "", "", "", "", "", "", "", 65720., 
  256.496, "", "", "", 49903.029, "", "", 13.22, "", "", "", "", 83.92}, 
 {"CYM", "North America", "Cayman Islands", "2020-07-01", 200., 1., 1., 0., 
  3043.214, 15.216, 15.216, 0., "", "", "", "", "", "", "", "", 65720., 
  256.496, "", "", "", 49903.029, "", "", 13.22, "", "", "", "", 83.92}, 
 {"CYM", "North America", "Cayman Islands", "2020-07-02", 201., 1., 1., 0., 
  3058.43, 15.216, 15.216, 0., "", "", "", "", "", "", "", "", 65720., 
  256.496, "", "", "", 49903.029, "", "", 13.22, "", "", "", "", 83.92}, 
 {"CYM", "North America", "Cayman Islands", "2020-07-03", 201., 0., 1., 0., 
  3058.43, 0., 15.216, 0., "", "", "", "", "", "", "", "", 65720., 256.496, 
  "", "", "", 49903.029, "", "", 13.22, "", "", "", "", 83.92}, 
 {"CYM", "North America", "Cayman Islands", "2020-07-04", 201., 0., 1., 0., 
  3058.43, 0., 15.216, 0., "", "", "", "", "", "", "", "", 65720., 256.496, 
  "", "", "", 49903.029, "", "", 13.22, "", "", "", "", 83.92}, 
 {"CYM", "North America", "Cayman Islands", "2020-07-05", 201., 0., 1., 0., 
  3058.43, 0., 15.216, 0., "", "", "", "", "", "", "", "", 65720., 256.496, 
  "", "", "", 49903.029, "", "", 13.22, "", "", "", "", 83.92}, 
 {"CYM", "North America", "Cayman Islands", "2020-07-06", 201., 0., 1., 0., 
  3058.43, 0., 15.216, 0., "", "", "", "", "", "", "", "", 65720., 256.496, 
  "", "", "", 49903.029, "", "", 13.22, "", "", "", "", 83.92}, 
 {"CYM", "North America", "Cayman Islands", "2020-07-07", 201., 0., 1., 0., 
  3058.43, 0., 15.216, 0., "", "", "", "", "", "", "", "", 65720., 256.496, 
  "", "", "", 49903.029, "", "", 13.22, "", "", "", "", 83.92}, 
 {"CYM", "North America", "Cayman Islands", "2020-07-08", 201., 0., 1., 0., 
  3058.43, 0., 15.216, 0., "", "", "", "", "", "", "", "", 65720., 256.496, 
  "", "", "", 49903.029, "", "", 13.22, "", "", "", "", 83.92}, 
 {"CAF", "Africa", "Central African Republic", "2020-03-16", 1., 1., 0., 0., 
  0.207, 0.207, 0., 0., "", "", "", "", "", "", "", 11.11, 4.829764*^6, 
  7.479, 18.3, 3.655, 2.251, 661.24, "", 435.727, 6.1, "", "", 16.603, 1., 
  53.28}, {"CAF", "Africa", "Central African Republic", "2020-03-17", 1., 0., 
  0., 0., 0.207, 0., 0., 0., "", "", "", "", "", "", "", 11.11, 4.829764*^6, 
  7.479, 18.3, 3.655, 2.251, 661.24, "", 435.727, 6.1, "", "", 16.603, 1., 
  53.28}, {"CAF", "Africa", "Central African Republic", "2020-03-18", 1., 0., 
  0., 0., 0.207, 0., 0., 0., "", "", "", "", "", "", "", 11.11, 4.829764*^6, 
  7.479, 18.3, 3.655, 2.251, 661.24, "", 435.727, 6.1, "", "", 16.603, 1., 
  53.28}, {"CAF", "Africa", "Central African Republic", "2020-03-19", 1., 0., 
  0., 0., 0.207, 0., 0., 0., "", "", "", "", "", "", "", 11.11, 4.829764*^6, 
  7.479, 18.3, 3.655, 2.251, 661.24, "", 435.727, 6.1, "", "", 16.603, 1., 
  53.28}, {"CAF", "Africa", "Central African Republic", "2020-03-20", 1., 0., 
  0., 0., 0.207, 0., 0., 0., "", "", "", "", "", "", "", 11.11, 4.829764*^6, 
  7.479, 18.3, 3.655, 2.251, 661.24, "", 435.727, 6.1, "", "", 16.603, 1., 
  53.28}, {"CAF", "Africa", "Central African Republic", "2020-03-21", 1., 0., 
  0., 0., 0.207, 0., 0., 0., "", "", "", "", "", "", "", 11.11, 4.829764*^6, 
  7.479, 18.3, 3.655, 2.251, 661.24, "", 435.727, 6.1, "", "", 16.603, 1., 
  53.28}, {"CAF", "Africa", "Central African Republic", "2020-03-22", 3., 2., 
  0., 0., 0.621, 0.414, 0., 0., "", "", "", "", "", "", "", 11.11, 
  4.829764*^6, 7.479, 18.3, 3.655, 2.251, 661.24, "", 435.727, 6.1, "", "", 
  16.603, 1., 53.28}, {"CAF", "Africa", "Central African Republic", 
  "2020-03-23", 4., 1., 0., 0., 0.828, 0.207, 0., 0., "", "", "", "", "", "", 
  "", 11.11, 4.829764*^6, 7.479, 18.3, 3.655, 2.251, 661.24, "", 435.727, 
  6.1, "", "", 16.603, 1., 53.28}, {"CAF", "Africa", 
  "Central African Republic", "2020-03-24", 4., 0., 0., 0., 0.828, 0., 0., 
  0., "", "", "", "", "", "", "", 11.11, 4.829764*^6, 7.479, 18.3, 3.655, 
  2.251, 661.24, "", 435.727, 6.1, "", "", 16.603, 1., 53.28}, 
 {"CAF", "Africa", "Central African Republic", "2020-03-25", 4., 0., 0., 0., 
  0.828, 0., 0., 0., "", "", "", "", "", "", "", 11.11, 4.829764*^6, 7.479, 
  18.3, 3.655, 2.251, 661.24, "", 435.727, 6.1, "", "", 16.603, 1., 53.28}, 
 {"CAF", "Africa", "Central African Republic", "2020-03-26", 4., 0., 0., 0., 
  0.828, 0., 0., 0., "", "", "", "", "", "", "", 68.52, 4.829764*^6, 7.479, 
  18.3, 3.655, 2.251, 661.24, "", 435.727, 6.1, "", "", 16.603, 1., 53.28}, 
 {"CAF", "Africa", "Central African Republic", "2020-03-27", 5., 1., 0., 0., 
  1.035, 0.207, 0., 0., "", "", "", "", "", "", "", 68.52, 4.829764*^6, 
  7.479, 18.3, 3.655, 2.251, 661.24, "", 435.727, 6.1, "", "", 16.603, 1., 
  53.28}, {"CAF", "Africa", "Central African Republic", "2020-03-28", 5., 0., 
  0., 0., 1.035, 0., 0., 0., "", "", "", "", "", "", "", 68.52, 4.829764*^6, 
  7.479, 18.3, 3.655, 2.251, 661.24, "", 435.727, 6.1, "", "", 16.603, 1., 
  53.28}, {"CAF", "Africa", "Central African Republic", "2020-03-29", 6., 1., 
  0., 0., 1.242, 0.207, 0., 0., "", "", "", "", "", "", "", 68.52, 
  4.829764*^6, 7.479, 18.3, 3.655, 2.251, 661.24, "", 435.727, 6.1, "", "", 
  16.603, 1., 53.28}, {"CAF", "Africa", "Central African Republic", 
  "2020-03-30", 6., 0., 0., 0., 1.242, 0., 0., 0., "", "", "", "", "", "", 
  "", 68.52, 4.829764*^6, 7.479, 18.3, 3.655, 2.251, 661.24, "", 435.727, 
  6.1, "", "", 16.603, 1., 53.28}, {"CAF", "Africa", 
  "Central African Republic", "2020-03-31", 6., 0., 0., 0., 1.242, 0., 0., 
  0., "", "", "", "", "", "", "", 68.52, 4.829764*^6, 7.479, 18.3, 3.655, 
  2.251, 661.24, "", 435.727, 6.1, "", "", 16.603, 1., 53.28}, 
 {"CAF", "Africa", "Central African Republic", "2020-04-01", 6., 0., 0., 0., 
  1.242, 0., 0., 0., "", "", "", "", "", "", "", 68.52, 4.829764*^6, 7.479, 
  18.3, 3.655, 2.251, 661.24, "", 435.727, 6.1, "", "", 16.603, 1., 53.28}, 
 {"CAF", "Africa", "Central African Republic", "2020-04-02", 8., 2., 0., 0., 
  1.656, 0.414, 0., 0., "", "", "", "", "", "", "", 68.52, 4.829764*^6, 
  7.479, 18.3, 3.655, 2.251, 661.24, "", 435.727, 6.1, "", "", 16.603, 1., 
  53.28}, {"CAF", "Africa", "Central African Republic", "2020-04-03", 8., 0., 
  0., 0., 1.656, 0., 0., 0., "", "", "", "", "", "", "", 68.52, 4.829764*^6, 
  7.479, 18.3, 3.655, 2.251, 661.24, "", 435.727, 6.1, "", "", 16.603, 1., 
  53.28}, {"CAF", "Africa", "Central African Republic", "2020-04-04", 8., 0., 
  0., 0., 1.656, 0., 0., 0., "", "", "", "", "", "", "", 68.52, 4.829764*^6, 
  7.479, 18.3, 3.655, 2.251, 661.24, "", 435.727, 6.1, "", "", 16.603, 1., 
  53.28}, {"CAF", "Africa", "Central African Republic", "2020-04-05", 9., 1., 
  0., 0., 1.863, 0.207, 0., 0., "", "", "", "", "", "", "", 68.52, 
  4.829764*^6, 7.479, 18.3, 3.655, 2.251, 661.24, "", 435.727, 6.1, "", "", 
  16.603, 1., 53.28}, {"CAF", "Africa", "Central African Republic", 
  "2020-04-06", 9., 0., 0., 0., 1.863, 0., 0., 0., "", "", "", "", "", "", 
  "", 68.52, 4.829764*^6, 7.479, 18.3, 3.655, 2.251, 661.24, "", 435.727, 
  6.1, "", "", 16.603, 1., 53.28}, {"CAF", "Africa", 
  "Central African Republic", "2020-04-07", 9., 0., 0., 0., 1.863, 0., 0., 
  0., "", "", "", "", "", "", "", 68.52, 4.829764*^6, 7.479, 18.3, 3.655, 
  2.251, 661.24, "", 435.727, 6.1, "", "", 16.603, 1., 53.28}, 
 {"CAF", "Africa", "Central African Republic", "2020-04-08", 9., 0., 0., 0., 
  1.863, 0., 0., 0., "", "", "", "", "", "", "", 68.52, 4.829764*^6, 7.479, 
  18.3, 3.655, 2.251, 661.24, "", 435.727, 6.1, "", "", 16.603, 1., 53.28}, 
 {"CAF", "Africa", "Central African Republic", "2020-04-09", 10., 1., 0., 0., 
  2.07, 0.207, 0., 0., "", "", "", "", "", "", "", 68.52, 4.829764*^6, 7.479, 
  18.3, 3.655, 2.251, 661.24, "", 435.727, 6.1, "", "", 16.603, 1., 53.28}, 
 {"CAF", "Africa", "Central African Republic", "2020-04-10", 11., 1., 0., 0., 
  2.278, 0.207, 0., 0., "", "", "", "", "", "", "", 68.52, 4.829764*^6, 
  7.479, 18.3, 3.655, 2.251, 661.24, "", 435.727, 6.1, "", "", 16.603, 1., 
  53.28}, {"CAF", "Africa", "Central African Republic", "2020-04-11", 11., 
  0., 0., 0., 2.278, 0., 0., 0., "", "", "", "", "", "", "", 68.52, 
  4.829764*^6, 7.479, 18.3, 3.655, 2.251, 661.24, "", 435.727, 6.1, "", "", 
  16.603, 1., 53.28}, {"CAF", "Africa", "Central African Republic", 
  "2020-04-12", 11., 0., 0., 0., 2.278, 0., 0., 0., "", "", "", "", "", "", 
  "", 68.52, 4.829764*^6, 7.479, 18.3, 3.655, 2.251, 661.24, "", 435.727, 
  6.1, "", "", 16.603, 1., 53.28}, {"CAF", "Africa", 
  "Central African Republic", "2020-04-13", 11., 0., 0., 0., 2.278, 0., 0., 
  0., "", "", "", "", "", "", "", 68.52, 4.829764*^6, 7.479, 18.3, 3.655, 
  2.251, 661.24, "", 435.727, 6.1, "", "", 16.603, 1., 53.28}, 
 {"CAF", "Africa", "Central African Republic", "2020-04-14", 11., 0., 0., 0., 
  2.278, 0., 0., 0., "", "", "", "", "", "", "", 68.52, 4.829764*^6, 7.479, 
  18.3, 3.655, 2.251, 661.24, "", 435.727, 6.1, "", "", 16.603, 1., 53.28}, 
 {"CAF", "Africa", "Central African Republic", "2020-04-15", 11., 0., 0., 0., 
  2.278, 0., 0., 0., "", "", "", "", "", "", "", 68.52, 4.829764*^6, 7.479, 
  18.3, 3.655, 2.251, 661.24, "", 435.727, 6.1, "", "", 16.603, 1., 53.28}, 
 {"CAF", "Africa", "Central African Republic", "2020-04-16", 11., 0., 0., 0., 
  2.278, 0., 0., 0., "", "", "", "", "", "", "", 68.52, 4.829764*^6, 7.479, 
  18.3, 3.655, 2.251, 661.24, "", 435.727, 6.1, "", "", 16.603, 1., 53.28}, 
 {"CAF", "Africa", "Central African Republic", "2020-04-17", 12., 1., 0., 0., 
  2.485, 0.207, 0., 0., "", "", "", "", "", "", "", 68.52, 4.829764*^6, 
  7.479, 18.3, 3.655, 2.251, 661.24, "", 435.727, 6.1, "", "", 16.603, 1., 
  53.28}, {"CAF", "Africa", "Central African Republic", "2020-04-18", 12., 
  0., 0., 0., 2.485, 0., 0., 0., "", "", "", "", "", "", "", 68.52, 
  4.829764*^6, 7.479, 18.3, 3.655, 2.251, 661.24, "", 435.727, 6.1, "", "", 
  16.603, 1., 53.28}, {"CAF", "Africa", "Central African Republic", 
  "2020-04-19", 12., 0., 0., 0., 2.485, 0., 0., 0., "", "", "", "", "", "", 
  "", 68.52, 4.829764*^6, 7.479, 18.3, 3.655, 2.251, 661.24, "", 435.727, 
  6.1, "", "", 16.603, 1., 53.28}, {"CAF", "Africa", 
  "Central African Republic", "2020-04-20", 12., 0., 0., 0., 2.485, 0., 0., 
  0., "", "", "", "", "", "", "", 68.52, 4.829764*^6, 7.479, 18.3, 3.655, 
  2.251, 661.24, "", 435.727, 6.1, "", "", 16.603, 1., 53.28}, 
 {"CAF", "Africa", "Central African Republic", "2020-04-21", 12., 0., 0., 0., 
  2.485, 0., 0., 0., "", "", "", "", "", "", "", 68.52, 4.829764*^6, 7.479, 
  18.3, 3.655, 2.251, 661.24, "", 435.727, 6.1, "", "", 16.603, 1., 53.28}, 
 {"CAF", "Africa", "Central African Republic", "2020-04-22", 14., 2., 0., 0., 
  2.899, 0.414, 0., 0., "", "", "", "", "", "", "", 68.52, 4.829764*^6, 
  7.479, 18.3, 3.655, 2.251, 661.24, "", 435.727, 6.1, "", "", 16.603, 1., 
  53.28}, {"CAF", "Africa", "Central African Republic", "2020-04-23", 16., 
  2., 0., 0., 3.313, 0.414, 0., 0., "", "", "", "", "", "", "", 68.52, 
  4.829764*^6, 7.479, 18.3, 3.655, 2.251, 661.24, "", 435.727, 6.1, "", "", 
  16.603, 1., 53.28}, {"CAF", "Africa", "Central African Republic", 
  "2020-04-24", 17., 1., 0., 0., 3.52, 0.207, 0., 0., "", "", "", "", "", "", 
  "", 68.52, 4.829764*^6, 7.479, 18.3, 3.655, 2.251, 661.24, "", 435.727, 
  6.1, "", "", 16.603, 1., 53.28}, {"CAF", "Africa", 
  "Central African Republic", "2020-04-25", 19., 2., 0., 0., 3.934, 0.414, 
  0., 0., "", "", "", "", "", "", "", 68.52, 4.829764*^6, 7.479, 18.3, 3.655, 
  2.251, 661.24, "", 435.727, 6.1, "", "", 16.603, 1., 53.28}, 
 {"CAF", "Africa", "Central African Republic", "2020-04-26", 19., 0., 0., 0., 
  3.934, 0., 0., 0., "", "", "", "", "", "", "", 68.52, 4.829764*^6, 7.479, 
  18.3, 3.655, 2.251, 661.24, "", 435.727, 6.1, "", "", 16.603, 1., 53.28}, 
 {"CAF", "Africa", "Central African Republic", "2020-04-27", 19., 0., 0., 0., 
  3.934, 0., 0., 0., "", "", "", "", "", "", "", 68.52, 4.829764*^6, 7.479, 
  18.3, 3.655, 2.251, 661.24, "", 435.727, 6.1, "", "", 16.603, 1., 53.28}, 
 {"CAF", "Africa", "Central African Republic", "2020-04-28", 50., 31., 0., 
  0., 10.352, 6.419, 0., 0., "", "", "", "", "", "", "", 68.52, 4.829764*^6, 
  7.479, 18.3, 3.655, 2.251, 661.24, "", 435.727, 6.1, "", "", 16.603, 1., 
  53.28}, {"CAF", "Africa", "Central African Republic", "2020-04-29", 50., 
  0., 0., 0., 10.352, 0., 0., 0., "", "", "", "", "", "", "", 68.52, 
  4.829764*^6, 7.479, 18.3, 3.655, 2.251, 661.24, "", 435.727, 6.1, "", "", 
  16.603, 1., 53.28}, {"CAF", "Africa", "Central African Republic", 
  "2020-04-30", 50., 0., 0., 0., 10.352, 0., 0., 0., "", "", "", "", "", "", 
  "", 68.52, 4.829764*^6, 7.479, 18.3, 3.655, 2.251, 661.24, "", 435.727, 
  6.1, "", "", 16.603, 1., 53.28}, {"CAF", "Africa", 
  "Central African Republic", "2020-05-01", 50., 0., 0., 0., 10.352, 0., 0., 
  0., "", "", "", "", "", "", "", 68.52, 4.829764*^6, 7.479, 18.3, 3.655, 
  2.251, 661.24, "", 435.727, 6.1, "", "", 16.603, 1., 53.28}, 
 {"CAF", "Africa", "Central African Republic", "2020-05-02", 72., 22., 0., 
  0., 14.908, 4.555, 0., 0., "", "", "", "", "", "", "", 68.52, 4.829764*^6, 
  7.479, 18.3, 3.655, 2.251, 661.24, "", 435.727, 6.1, "", "", 16.603, 1., 
  53.28}, {"CAF", "Africa", "Central African Republic", "2020-05-03", 72., 
  0., 0., 0., 14.908, 0., 0., 0., "", "", "", "", "", "", "", 68.52, 
  4.829764*^6, 7.479, 18.3, 3.655, 2.251, 661.24, "", 435.727, 6.1, "", "", 
  16.603, 1., 53.28}, {"CAF", "Africa", "Central African Republic", 
  "2020-05-04", 72., 0., 0., 0., 14.908, 0., 0., 0., "", "", "", "", "", "", 
  "", 68.52, 4.829764*^6, 7.479, 18.3, 3.655, 2.251, 661.24, "", 435.727, 
  6.1, "", "", 16.603, 1., 53.28}, {"CAF", "Africa", 
  "Central African Republic", "2020-05-05", 94., 22., 0., 0., 19.463, 4.555, 
  0., 0., "", "", "", "", "", "", "", 68.52, 4.829764*^6, 7.479, 18.3, 3.655, 
  2.251, 661.24, "", 435.727, 6.1, "", "", 16.603, 1., 53.28}, 
 {"CAF", "Africa", "Central African Republic", "2020-05-06", 94., 0., 0., 0., 
  19.463, 0., 0., 0., "", "", "", "", "", "", "", 68.52, 4.829764*^6, 7.479, 
  18.3, 3.655, 2.251, 661.24, "", 435.727, 6.1, "", "", 16.603, 1., 53.28}, 
 {"CAF", "Africa", "Central African Republic", "2020-05-07", 94., 0., 0., 0., 
  19.463, 0., 0., 0., "", "", "", "", "", "", "", 68.52, 4.829764*^6, 7.479, 
  18.3, 3.655, 2.251, 661.24, "", 435.727, 6.1, "", "", 16.603, 1., 53.28}, 
 {"CAF", "Africa", "Central African Republic", "2020-05-08", 94., 0., 0., 0., 
  19.463, 0., 0., 0., "", "", "", "", "", "", "", 75.93, 4.829764*^6, 7.479, 
  18.3, 3.655, 2.251, 661.24, "", 435.727, 6.1, "", "", 16.603, 1., 53.28}, 
 {"CAF", "Africa", "Central African Republic", "2020-05-09", 143., 49., 0., 
  0., 29.608, 10.145, 0., 0., "", "", "", "", "", "", "", 75.93, 4.829764*^6, 
  7.479, 18.3, 3.655, 2.251, 661.24, "", 435.727, 6.1, "", "", 16.603, 1., 
  53.28}, {"CAF", "Africa", "Central African Republic", "2020-05-10", 143., 
  0., 0., 0., 29.608, 0., 0., 0., "", "", "", "", "", "", "", 75.93, 
  4.829764*^6, 7.479, 18.3, 3.655, 2.251, 661.24, "", 435.727, 6.1, "", "", 
  16.603, 1., 53.28}, {"CAF", "Africa", "Central African Republic", 
  "2020-05-11", 179., 36., 0., 0., 37.062, 7.454, 0., 0., "", "", "", "", "", 
  "", "", 75.93, 4.829764*^6, 7.479, 18.3, 3.655, 2.251, 661.24, "", 435.727, 
  6.1, "", "", 16.603, 1., 53.28}, {"CAF", "Africa", 
  "Central African Republic", "2020-05-12", 179., 0., 0., 0., 37.062, 0., 0., 
  0., "", "", "", "", "", "", "", 75.93, 4.829764*^6, 7.479, 18.3, 3.655, 
  2.251, 661.24, "", 435.727, 6.1, "", "", 16.603, 1., 53.28}, 
 {"CAF", "Africa", "Central African Republic", "2020-05-13", 179., 0., 0., 
  0., 37.062, 0., 0., 0., "", "", "", "", "", "", "", 75.93, 4.829764*^6, 
  7.479, 18.3, 3.655, 2.251, 661.24, "", 435.727, 6.1, "", "", 16.603, 1., 
  53.28}, {"CAF", "Africa", "Central African Republic", "2020-05-14", 197., 
  18., 0., 0., 40.789, 3.727, 0., 0., "", "", "", "", "", "", "", 75.93, 
  4.829764*^6, 7.479, 18.3, 3.655, 2.251, 661.24, "", 435.727, 6.1, "", "", 
  16.603, 1., 53.28}, {"CAF", "Africa", "Central African Republic", 
  "2020-05-15", 221., 24., 0., 0., 45.758, 4.969, 0., 0., "", "", "", "", "", 
  "", "", 75.93, 4.829764*^6, 7.479, 18.3, 3.655, 2.251, 661.24, "", 435.727, 
  6.1, "", "", 16.603, 1., 53.28}, {"CAF", "Africa", 
  "Central African Republic", "2020-05-16", 301., 80., 0., 0., 62.322, 
  16.564, 0., 0., "", "", "", "", "", "", "", 75.93, 4.829764*^6, 7.479, 
  18.3, 3.655, 2.251, 661.24, "", 435.727, 6.1, "", "", 16.603, 1., 53.28}, 
 {"CAF", "Africa", "Central African Republic", "2020-05-17", 327., 26., 0., 
  0., 67.705, 5.383, 0., 0., "", "", "", "", "", "", "", 75.93, 4.829764*^6, 
  7.479, 18.3, 3.655, 2.251, 661.24, "", 435.727, 6.1, "", "", 16.603, 1., 
  53.28}, {"CAF", "Africa", "Central African Republic", "2020-05-18", 327., 
  0., 0., 0., 67.705, 0., 0., 0., "", "", "", "", "", "", "", 75.93, 
  4.829764*^6, 7.479, 18.3, 3.655, 2.251, 661.24, "", 435.727, 6.1, "", "", 
  16.603, 1., 53.28}, {"CAF", "Africa", "Central African Republic", 
  "2020-05-19", 336., 9., 0., 0., 69.569, 1.863, 0., 0., "", "", "", "", "", 
  "", "", 75.93, 4.829764*^6, 7.479, 18.3, 3.655, 2.251, 661.24, "", 435.727, 
  6.1, "", "", 16.603, 1., 53.28}, {"CAF", "Africa", 
  "Central African Republic", "2020-05-20", 411., 75., 0., 0., 85.097, 
  15.529, 0., 0., "", "", "", "", "", "", "", 75.93, 4.829764*^6, 7.479, 
  18.3, 3.655, 2.251, 661.24, "", 435.727, 6.1, "", "", 16.603, 1., 53.28}, 
 {"CAF", "Africa", "Central African Republic", "2020-05-21", 411., 0., 0., 
  0., 85.097, 0., 0., 0., "", "", "", "", "", "", "", 75.93, 4.829764*^6, 
  7.479, 18.3, 3.655, 2.251, 661.24, "", 435.727, 6.1, "", "", 16.603, 1., 
  53.28}, {"CAF", "Africa", "Central African Republic", "2020-05-22", 436., 
  25., 0., 0., 90.274, 5.176, 0., 0., "", "", "", "", "", "", "", 75.93, 
  4.829764*^6, 7.479, 18.3, 3.655, 2.251, 661.24, "", 435.727, 6.1, "", "", 
  16.603, 1., 53.28}, {"CAF", "Africa", "Central African Republic", 
  "2020-05-23", 479., 43., 0., 0., 99.177, 8.903, 0., 0., "", "", "", "", "", 
  "", "", 75.93, 4.829764*^6, 7.479, 18.3, 3.655, 2.251, 661.24, "", 435.727, 
  6.1, "", "", 16.603, 1., 53.28}, {"CAF", "Africa", 
  "Central African Republic", "2020-05-24", 552., 73., 1., 1., 114.291, 
  15.115, 0.207, 0.207, "", "", "", "", "", "", "", 75.93, 4.829764*^6, 
  7.479, 18.3, 3.655, 2.251, 661.24, "", 435.727, 6.1, "", "", 16.603, 1., 
  53.28}, {"CAF", "Africa", "Central African Republic", "2020-05-25", 604., 
  52., 1., 0., 125.058, 10.767, 0.207, 0., "", "", "", "", "", "", "", 75.93, 
  4.829764*^6, 7.479, 18.3, 3.655, 2.251, 661.24, "", 435.727, 6.1, "", "", 
  16.603, 1., 53.28}, {"CAF", "Africa", "Central African Republic", 
  "2020-05-26", 652., 48., 1., 0., 134.996, 9.938, 0.207, 0., "", "", "", "", 
  "", "", "", 75.93, 4.829764*^6, 7.479, 18.3, 3.655, 2.251, 661.24, "", 
  435.727, 6.1, "", "", 16.603, 1., 53.28}, 
 {"CAF", "Africa", "Central African Republic", "2020-05-27", 671., 19., 1., 
  0., 138.93, 3.934, 0.207, 0., "", "", "", "", "", "", "", 75.93, 
  4.829764*^6, 7.479, 18.3, 3.655, 2.251, 661.24, "", 435.727, 6.1, "", "", 
  16.603, 1., 53.28}, {"CAF", "Africa", "Central African Republic", 
  "2020-05-28", 702., 31., 1., 0., 145.349, 6.419, 0.207, 0., "", "", "", "", 
  "", "", "", 75.93, 4.829764*^6, 7.479, 18.3, 3.655, 2.251, 661.24, "", 
  435.727, 6.1, "", "", 16.603, 1., 53.28}, 
 {"CAF", "Africa", "Central African Republic", "2020-05-29", 755., 53., 1., 
  0., 156.322, 10.974, 0.207, 0., "", "", "", "", "", "", "", 75.93, 
  4.829764*^6, 7.479, 18.3, 3.655, 2.251, 661.24, "", 435.727, 6.1, "", "", 
  16.603, 1., 53.28}, {"CAF", "Africa", "Central African Republic", 
  "2020-05-30", 874., 119., 1., 0., 180.961, 24.639, 0.207, 0., "", "", "", 
  "", "", "", "", 75.93, 4.829764*^6, 7.479, 18.3, 3.655, 2.251, 661.24, "", 
  435.727, 6.1, "", "", 16.603, 1., 53.28}, 
 {"CAF", "Africa", "Central African Republic", "2020-05-31", 962., 88., 1., 
  0., 199.182, 18.22, 0.207, 0., "", "", "", "", "", "", "", 75.93, 
  4.829764*^6, 7.479, 18.3, 3.655, 2.251, 661.24, "", 435.727, 6.1, "", "", 
  16.603, 1., 53.28}, {"CAF", "Africa", "Central African Republic", 
  "2020-06-01", 1011., 49., 2., 1., 209.327, 10.145, 0.414, 0.207, "", "", 
  "", "", "", "", "", 75.93, 4.829764*^6, 7.479, 18.3, 3.655, 2.251, 661.24, 
  "", 435.727, 6.1, "", "", 16.603, 1., 53.28}, 
 {"CAF", "Africa", "Central African Republic", "2020-06-02", 1069., 58., 4., 
  2., 221.336, 12.009, 0.828, 0.414, "", "", "", "", "", "", "", 75.93, 
  4.829764*^6, 7.479, 18.3, 3.655, 2.251, 661.24, "", 435.727, 6.1, "", "", 
  16.603, 1., 53.28}, {"CAF", "Africa", "Central African Republic", 
  "2020-06-03", 1173., 104., 4., 0., 242.869, 21.533, 0.828, 0., "", "", "", 
  "", "", "", "", 75.93, 4.829764*^6, 7.479, 18.3, 3.655, 2.251, 661.24, "", 
  435.727, 6.1, "", "", 16.603, 1., 53.28}, 
 {"CAF", "Africa", "Central African Republic", "2020-06-04", 1189., 16., 4., 
  0., 246.182, 3.313, 0.828, 0., "", "", "", "", "", "", "", 75.93, 
  4.829764*^6, 7.479, 18.3, 3.655, 2.251, 661.24, "", 435.727, 6.1, "", "", 
  16.603, 1., 53.28}, {"CAF", "Africa", "Central African Republic", 
  "2020-06-05", 1288., 99., 4., 0., 266.68, 20.498, 0.828, 0., "", "", "", 
  "", "", "", "", 75.93, 4.829764*^6, 7.479, 18.3, 3.655, 2.251, 661.24, "", 
  435.727, 6.1, "", "", 16.603, 1., 53.28}, 
 {"CAF", "Africa", "Central African Republic", "2020-06-06", 1451., 163., 4., 
  0., 300.429, 33.749, 0.828, 0., "", "", "", "", "", "", "", 75.93, 
  4.829764*^6, 7.479, 18.3, 3.655, 2.251, 661.24, "", 435.727, 6.1, "", "", 
  16.603, 1., 53.28}, {"CAF", "Africa", "Central African Republic", 
  "2020-06-07", 1570., 119., 5., 1., 325.068, 24.639, 1.035, 0.207, "", "", 
  "", "", "", "", "", 75.93, 4.829764*^6, 7.479, 18.3, 3.655, 2.251, 661.24, 
  "", 435.727, 6.1, "", "", 16.603, 1., 53.28}, 
 {"CAF", "Africa", "Central African Republic", "2020-06-08", 1634., 64., 5., 
  0., 338.319, 13.251, 1.035, 0., "", "", "", "", "", "", "", 75.93, 
  4.829764*^6, 7.479, 18.3, 3.655, 2.251, 661.24, "", 435.727, 6.1, "", "", 
  16.603, 1., 53.28}, {"CAF", "Africa", "Central African Republic", 
  "2020-06-09", 1850., 216., 5., 0., 383.041, 44.723, 1.035, 0., "", "", "", 
  "", "", "", "", 75.93, 4.829764*^6, 7.479, 18.3, 3.655, 2.251, 661.24, "", 
  435.727, 6.1, "", "", 16.603, 1., 53.28}, 
 {"CAF", "Africa", "Central African Republic", "2020-06-10", 1888., 38., 5., 
  0., 390.909, 7.868, 1.035, 0., "", "", "", "", "", "", "", 75.93, 
  4.829764*^6, 7.479, 18.3, 3.655, 2.251, 661.24, "", 435.727, 6.1, "", "", 
  16.603, 1., 53.28}, {"CAF", "Africa", "Central African Republic", 
  "2020-06-11", 1952., 64., 6., 1., 404.161, 13.251, 1.242, 0.207, "", "", 
  "", "", "", "", "", 64.81, 4.829764*^6, 7.479, 18.3, 3.655, 2.251, 661.24, 
  "", 435.727, 6.1, "", "", 16.603, 1., 53.28}, 
 {"CAF", "Africa", "Central African Republic", "2020-06-12", 2044., 92., 7., 
  1., 423.209, 19.049, 1.449, 0.207, "", "", "", "", "", "", "", 64.81, 
  4.829764*^6, 7.479, 18.3, 3.655, 2.251, 661.24, "", 435.727, 6.1, "", "", 
  16.603, 1., 53.28}, {"CAF", "Africa", "Central African Republic", 
  "2020-06-13", 2057., 13., 7., 0., 425.901, 2.692, 1.449, 0., "", "", "", 
  "", "", "", "", 64.81, 4.829764*^6, 7.479, 18.3, 3.655, 2.251, 661.24, "", 
  435.727, 6.1, "", "", 16.603, 1., 53.28}, 
 {"CAF", "Africa", "Central African Republic", "2020-06-14", 2057., 0., 7., 
  0., 425.901, 0., 1.449, 0., "", "", "", "", "", "", "", 64.81, 4.829764*^6, 
  7.479, 18.3, 3.655, 2.251, 661.24, "", 435.727, 6.1, "", "", 16.603, 1., 
  53.28}, {"CAF", "Africa", "Central African Republic", "2020-06-15", 2222., 
  165., 7., 0., 460.064, 34.163, 1.449, 0., "", "", "", "", "", "", "", 
  64.81, 4.829764*^6, 7.479, 18.3, 3.655, 2.251, 661.24, "", 435.727, 6.1, 
  "", "", 16.603, 1., 53.28}, {"CAF", "Africa", "Central African Republic", 
  "2020-06-16", 2289., 67., 10., 3., 473.936, 13.872, 2.07, 0.621, "", "", 
  "", "", "", "", "", 64.81, 4.829764*^6, 7.479, 18.3, 3.655, 2.251, 661.24, 
  "", 435.727, 6.1, "", "", 16.603, 1., 53.28}, 
 {"CAF", "Africa", "Central African Republic", "2020-06-17", 2410., 121., 
  14., 4., 498.989, 25.053, 2.899, 0.828, "", "", "", "", "", "", "", 64.81, 
  4.829764*^6, 7.479, 18.3, 3.655, 2.251, 661.24, "", 435.727, 6.1, "", "", 
  16.603, 1., 53.28}, {"CAF", "Africa", "Central African Republic", 
  "2020-06-18", 2564., 154., 18., 4., 530.875, 31.886, 3.727, 0.828, "", "", 
  "", "", "", "", "", 64.81, 4.829764*^6, 7.479, 18.3, 3.655, 2.251, 661.24, 
  "", 435.727, 6.1, "", "", 16.603, 1., 53.28}, 
 {"CAF", "Africa", "Central African Republic", "2020-06-19", 2605., 41., 19., 
  1., 539.364, 8.489, 3.934, 0.207, "", "", "", "", "", "", "", 64.81, 
  4.829764*^6, 7.479, 18.3, 3.655, 2.251, 661.24, "", 435.727, 6.1, "", "", 
  16.603, 1., 53.28}, {"CAF", "Africa", "Central African Republic", 
  "2020-06-20", 2605., 0., 19., 0., 539.364, 0., 3.934, 0., "", "", "", "", 
  "", "", "", 64.81, 4.829764*^6, 7.479, 18.3, 3.655, 2.251, 661.24, "", 
  435.727, 6.1, "", "", 16.603, 1., 53.28}, 
 {"CAF", "Africa", "Central African Republic", "2020-06-21", 2808., 203., 
  23., 4., 581.395, 42.031, 4.762, 0.828, "", "", "", "", "", "", "", 64.81, 
  4.829764*^6, 7.479, 18.3, 3.655, 2.251, 661.24, "", 435.727, 6.1, "", "", 
  16.603, 1., 53.28}, {"CAF", "Africa", "Central African Republic", 
  "2020-06-22", 2808., 0., 23., 0., 581.395, 0., 4.762, 0., "", "", "", "", 
  "", "", "", 64.81, 4.829764*^6, 7.479, 18.3, 3.655, 2.251, 661.24, "", 
  435.727, 6.1, "", "", 16.603, 1., 53.28}, 
 {"CAF", "Africa", "Central African Republic", "2020-06-23", 2963., 155., 
  30., 7., 613.488, 32.093, 6.211, 1.449, "", "", "", "", "", "", "", 64.81, 
  4.829764*^6, 7.479, 18.3, 3.655, 2.251, 661.24, "", 435.727, 6.1, "", "", 
  16.603, 1., 53.28}, {"CAF", "Africa", "Central African Republic", 
  "2020-06-24", 3051., 88., 37., 7., 631.708, 18.22, 7.661, 1.449, "", "", 
  "", "", "", "", "", 64.81, 4.829764*^6, 7.479, 18.3, 3.655, 2.251, 661.24, 
  "", 435.727, 6.1, "", "", 16.603, 1., 53.28}, 
 {"CAF", "Africa", "Central African Republic", "2020-06-25", 3099., 48., 38., 
  1., 641.646, 9.938, 7.868, 0.207, "", "", "", "", "", "", "", 64.81, 
  4.829764*^6, 7.479, 18.3, 3.655, 2.251, 661.24, "", 435.727, 6.1, "", "", 
  16.603, 1., 53.28}, {"CAF", "Africa", "Central African Republic", 
  "2020-06-26", 3244., 145., 40., 2., 671.668, 30.022, 8.282, 0.414, "", "", 
  "", "", "", "", "", 64.81, 4.829764*^6, 7.479, 18.3, 3.655, 2.251, 661.24, 
  "", 435.727, 6.1, "", "", 16.603, 1., 53.28}, 
 {"CAF", "Africa", "Central African Republic", "2020-06-27", 3340., 96., 40., 
  0., 691.545, 19.877, 8.282, 0., "", "", "", "", "", "", "", 64.81, 
  4.829764*^6, 7.479, 18.3, 3.655, 2.251, 661.24, "", 435.727, 6.1, "", "", 
  16.603, 1., 53.28}, {"CAF", "Africa", "Central African Republic", 
  "2020-06-28", 3429., 89., 45., 5., 709.973, 18.427, 9.317, 1.035, "", "", 
  "", "", "", "", "", 64.81, 4.829764*^6, 7.479, 18.3, 3.655, 2.251, 661.24, 
  "", 435.727, 6.1, "", "", 16.603, 1., 53.28}, 
 {"CAF", "Africa", "Central African Republic", "2020-06-29", 3429., 0., 45., 
  0., 709.973, 0., 9.317, 0., "", "", "", "", "", "", "", 64.81, 4.829764*^6, 
  7.479, 18.3, 3.655, 2.251, 661.24, "", 435.727, 6.1, "", "", 16.603, 1., 
  53.28}, {"CAF", "Africa", "Central African Republic", "2020-06-30", 3613., 
  184., 47., 2., 748.07, 38.097, 9.731, 0.414, "", "", "", "", "", "", "", 
  64.81, 4.829764*^6, 7.479, 18.3, 3.655, 2.251, 661.24, "", 435.727, 6.1, 
  "", "", 16.603, 1., 53.28}, {"CAF", "Africa", "Central African Republic", 
  "2020-07-01", 3745., 132., 47., 0., 775.4, 27.331, 9.731, 0., "", "", "", 
  "", "", "", "", 64.81, 4.829764*^6, 7.479, 18.3, 3.655, 2.251, 661.24, "", 
  435.727, 6.1, "", "", 16.603, 1., 53.28}, 
 {"CAF", "Africa", "Central African Republic", "2020-07-02", 3745., 0., 47., 
  0., 775.4, 0., 9.731, 0., "", "", "", "", "", "", "", "", 4.829764*^6, 
  7.479, 18.3, 3.655, 2.251, 661.24, "", 435.727, 6.1, "", "", 16.603, 1., 
  53.28}, {"CAF", "Africa", "Central African Republic", "2020-07-03", 3823., 
  78., 48., 1., 791.55, 16.15, 9.938, 0.207, "", "", "", "", "", "", "", "", 
  4.829764*^6, 7.479, 18.3, 3.655, 2.251, 661.24, "", 435.727, 6.1, "", "", 
  16.603, 1., 53.28}, {"CAF", "Africa", "Central African Republic", 
  "2020-07-04", 3918., 95., 48., 0., 811.22, 19.67, 9.938, 0., "", "", "", 
  "", "", "", "", "", 4.829764*^6, 7.479, 18.3, 3.655, 2.251, 661.24, "", 
  435.727, 6.1, "", "", 16.603, 1., 53.28}, 
 {"CAF", "Africa", "Central African Republic", "2020-07-05", 3969., 51., 48., 
  0., 821.779, 10.56, 9.938, 0., "", "", "", "", "", "", "", "", 4.829764*^6, 
  7.479, 18.3, 3.655, 2.251, 661.24, "", 435.727, 6.1, "", "", 16.603, 1., 
  53.28}, {"CAF", "Africa", "Central African Republic", "2020-07-06", 3969., 
  0., 48., 0., 821.779, 0., 9.938, 0., "", "", "", "", "", "", "", "", 
  4.829764*^6, 7.479, 18.3, 3.655, 2.251, 661.24, "", 435.727, 6.1, "", "", 
  16.603, 1., 53.28}, {"CAF", "Africa", "Central African Republic", 
  "2020-07-07", 4033., 64., 52., 4., 835.03, 13.251, 10.767, 0.828, "", "", 
  "", "", "", "", "", "", 4.829764*^6, 7.479, 18.3, 3.655, 2.251, 661.24, "", 
  435.727, 6.1, "", "", 16.603, 1., 53.28}, 
 {"CAF", "Africa", "Central African Republic", "2020-07-08", 4071., 38., 52., 
  0., 842.898, 7.868, 10.767, 0., "", "", "", "", "", "", "", "", 
  4.829764*^6, 7.479, 18.3, 3.655, 2.251, 661.24, "", 435.727, 6.1, "", "", 
  16.603, 1., 53.28}, {"TCD", "Africa", "Chad", "2020-03-20", 1., 1., 0., 0., 
  0.061, 0.061, 0., 0., "", "", "", "", "", "", "", 27.78, 1.6425859*^7, 
  11.833, 16.7, 2.486, 1.446, 1768.153, 38.4, 280.995, 6.1, "", "", 5.818, 
  "", 54.24}, {"TCD", "Africa", "Chad", "2020-03-21", 1., 0., 0., 0., 0.061, 
  0., 0., 0., "", "", "", "", "", "", "", 27.78, 1.6425859*^7, 11.833, 16.7, 
  2.486, 1.446, 1768.153, 38.4, 280.995, 6.1, "", "", 5.818, "", 54.24}, 
 {"TCD", "Africa", "Chad", "2020-03-22", 2., 1., 0., 0., 0.122, 0.061, 0., 
  0., "", "", "", "", "", "", "", 27.78, 1.6425859*^7, 11.833, 16.7, 2.486, 
  1.446, 1768.153, 38.4, 280.995, 6.1, "", "", 5.818, "", 54.24}, 
 {"TCD", "Africa", "Chad", "2020-03-23", 2., 0., 0., 0., 0.122, 0., 0., 0., 
  "", "", "", "", "", "", "", 27.78, 1.6425859*^7, 11.833, 16.7, 2.486, 
  1.446, 1768.153, 38.4, 280.995, 6.1, "", "", 5.818, "", 54.24}, 
 {"TCD", "Africa", "Chad", "2020-03-24", 2., 0., 0., 0., 0.122, 0., 0., 0., 
  "", "", "", "", "", "", "", 27.78, 1.6425859*^7, 11.833, 16.7, 2.486, 
  1.446, 1768.153, 38.4, 280.995, 6.1, "", "", 5.818, "", 54.24}, 
 {"TCD", "Africa", "Chad", "2020-03-25", 3., 1., 0., 0., 0.183, 0.061, 0., 
  0., "", "", "", "", "", "", "", 27.78, 1.6425859*^7, 11.833, 16.7, 2.486, 
  1.446, 1768.153, 38.4, 280.995, 6.1, "", "", 5.818, "", 54.24}, 
 {"TCD", "Africa", "Chad", "2020-03-26", 3., 0., 0., 0., 0.183, 0., 0., 0., 
  "", "", "", "", "", "", "", 27.78, 1.6425859*^7, 11.833, 16.7, 2.486, 
  1.446, 1768.153, 38.4, 280.995, 6.1, "", "", 5.818, "", 54.24}, 
 {"TCD", "Africa", "Chad", "2020-03-27", 5., 2., 0., 0., 0.304, 0.122, 0., 
  0., "", "", "", "", "", "", "", 27.78, 1.6425859*^7, 11.833, 16.7, 2.486, 
  1.446, 1768.153, 38.4, 280.995, 6.1, "", "", 5.818, "", 54.24}, 
 {"TCD", "Africa", "Chad", "2020-03-28", 5., 0., 0., 0., 0.304, 0., 0., 0., 
  "", "", "", "", "", "", "", 27.78, 1.6425859*^7, 11.833, 16.7, 2.486, 
  1.446, 1768.153, 38.4, 280.995, 6.1, "", "", 5.818, "", 54.24}, 
 {"TCD", "Africa", "Chad", "2020-03-29", 5., 0., 0., 0., 0.304, 0., 0., 0., 
  "", "", "", "", "", "", "", 27.78, 1.6425859*^7, 11.833, 16.7, 2.486, 
  1.446, 1768.153, 38.4, 280.995, 6.1, "", "", 5.818, "", 54.24}, 
 {"TCD", "Africa", "Chad", "2020-03-30", 5., 0., 0., 0., 0.304, 0., 0., 0., 
  "", "", "", "", "", "", "", 27.78, 1.6425859*^7, 11.833, 16.7, 2.486, 
  1.446, 1768.153, 38.4, 280.995, 6.1, "", "", 5.818, "", 54.24}, 
 {"TCD", "Africa", "Chad", "2020-03-31", 7., 2., 0., 0., 0.426, 0.122, 0., 
  0., "", "", "", "", "", "", "", 27.78, 1.6425859*^7, 11.833, 16.7, 2.486, 
  1.446, 1768.153, 38.4, 280.995, 6.1, "", "", 5.818, "", 54.24}, 
 {"TCD", "Africa", "Chad", "2020-04-01", 7., 0., 0., 0., 0.426, 0., 0., 0., 
  "", "", "", "", "", "", "", 27.78, 1.6425859*^7, 11.833, 16.7, 2.486, 
  1.446, 1768.153, 38.4, 280.995, 6.1, "", "", 5.818, "", 54.24}, 
 {"TCD", "Africa", "Chad", "2020-04-02", 7., 0., 0., 0., 0.426, 0., 0., 0., 
  "", "", "", "", "", "", "", 33.33, 1.6425859*^7, 11.833, 16.7, 2.486, 
  1.446, 1768.153, 38.4, 280.995, 6.1, "", "", 5.818, "", 54.24}, 
 {"TCD", "Africa", "Chad", "2020-04-03", 7., 0., 0., 0., 0.426, 0., 0., 0., 
  "", "", "", "", "", "", "", 33.33, 1.6425859*^7, 11.833, 16.7, 2.486, 
  1.446, 1768.153, 38.4, 280.995, 6.1, "", "", 5.818, "", 54.24}, 
 {"TCD", "Africa", "Chad", "2020-04-04", 7., 0., 0., 0., 0.426, 0., 0., 0., 
  "", "", "", "", "", "", "", 33.33, 1.6425859*^7, 11.833, 16.7, 2.486, 
  1.446, 1768.153, 38.4, 280.995, 6.1, "", "", 5.818, "", 54.24}, 
 {"TCD", "Africa", "Chad", "2020-04-05", 8., 1., 0., 0., 0.487, 0.061, 0., 
  0., "", "", "", "", "", "", "", 33.33, 1.6425859*^7, 11.833, 16.7, 2.486, 
  1.446, 1768.153, 38.4, 280.995, 6.1, "", "", 5.818, "", 54.24}, 
 {"TCD", "Africa", "Chad", "2020-04-06", 9., 1., 0., 0., 0.548, 0.061, 0., 
  0., "", "", "", "", "", "", "", 33.33, 1.6425859*^7, 11.833, 16.7, 2.486, 
  1.446, 1768.153, 38.4, 280.995, 6.1, "", "", 5.818, "", 54.24}, 
 {"TCD", "Africa", "Chad", "2020-04-07", 9., 0., 0., 0., 0.548, 0., 0., 0., 
  "", "", "", "", "", "", "", 33.33, 1.6425859*^7, 11.833, 16.7, 2.486, 
  1.446, 1768.153, 38.4, 280.995, 6.1, "", "", 5.818, "", 54.24}, 
 {"TCD", "Africa", "Chad", "2020-04-08", 9., 0., 0., 0., 0.548, 0., 0., 0., 
  "", "", "", "", "", "", "", 33.33, 1.6425859*^7, 11.833, 16.7, 2.486, 
  1.446, 1768.153, 38.4, 280.995, 6.1, "", "", 5.818, "", 54.24}, 
 {"TCD", "Africa", "Chad", "2020-04-09", 10., 1., 0., 0., 0.609, 0.061, 0., 
  0., "", "", "", "", "", "", "", 33.33, 1.6425859*^7, 11.833, 16.7, 2.486, 
  1.446, 1768.153, 38.4, 280.995, 6.1, "", "", 5.818, "", 54.24}, 
 {"TCD", "Africa", "Chad", "2020-04-10", 11., 1., 0., 0., 0.67, 0.061, 0., 
  0., "", "", "", "", "", "", "", 33.33, 1.6425859*^7, 11.833, 16.7, 2.486, 
  1.446, 1768.153, 38.4, 280.995, 6.1, "", "", 5.818, "", 54.24}, 
 {"TCD", "Africa", "Chad", "2020-04-11", 11., 0., 0., 0., 0.67, 0., 0., 0., 
  "", "", "", "", "", "", "", 33.33, 1.6425859*^7, 11.833, 16.7, 2.486, 
  1.446, 1768.153, 38.4, 280.995, 6.1, "", "", 5.818, "", 54.24}, 
 {"TCD", "Africa", "Chad", "2020-04-12", 11., 0., 0., 0., 0.67, 0., 0., 0., 
  "", "", "", "", "", "", "", 33.33, 1.6425859*^7, 11.833, 16.7, 2.486, 
  1.446, 1768.153, 38.4, 280.995, 6.1, "", "", 5.818, "", 54.24}, 
 {"TCD", "Africa", "Chad", "2020-04-13", 15., 4., 0., 0., 0.913, 0.244, 0., 
  0., "", "", "", "", "", "", "", 88.89, 1.6425859*^7, 11.833, 16.7, 2.486, 
  1.446, 1768.153, 38.4, 280.995, 6.1, "", "", 5.818, "", 54.24}, 
 {"TCD", "Africa", "Chad", "2020-04-14", 23., 8., 0., 0., 1.4, 0.487, 0., 0., 
  "", "", "", "", "", "", "", 88.89, 1.6425859*^7, 11.833, 16.7, 2.486, 
  1.446, 1768.153, 38.4, 280.995, 6.1, "", "", 5.818, "", 54.24}, 
 {"TCD", "Africa", "Chad", "2020-04-15", 23., 0., 0., 0., 1.4, 0., 0., 0., 
  "", "", "", "", "", "", "", 88.89, 1.6425859*^7, 11.833, 16.7, 2.486, 
  1.446, 1768.153, 38.4, 280.995, 6.1, "", "", 5.818, "", 54.24}, 
 {"TCD", "Africa", "Chad", "2020-04-16", 27., 4., 0., 0., 1.644, 0.244, 0., 
  0., "", "", "", "", "", "", "", 88.89, 1.6425859*^7, 11.833, 16.7, 2.486, 
  1.446, 1768.153, 38.4, 280.995, 6.1, "", "", 5.818, "", 54.24}, 
 {"TCD", "Africa", "Chad", "2020-04-17", 27., 0., 0., 0., 1.644, 0., 0., 0., 
  "", "", "", "", "", "", "", 88.89, 1.6425859*^7, 11.833, 16.7, 2.486, 
  1.446, 1768.153, 38.4, 280.995, 6.1, "", "", 5.818, "", 54.24}, 
 {"TCD", "Africa", "Chad", "2020-04-18", 33., 6., 0., 0., 2.009, 0.365, 0., 
  0., "", "", "", "", "", "", "", 88.89, 1.6425859*^7, 11.833, 16.7, 2.486, 
  1.446, 1768.153, 38.4, 280.995, 6.1, "", "", 5.818, "", 54.24}, 
 {"TCD", "Africa", "Chad", "2020-04-19", 33., 0., 0., 0., 2.009, 0., 0., 0., 
  "", "", "", "", "", "", "", 88.89, 1.6425859*^7, 11.833, 16.7, 2.486, 
  1.446, 1768.153, 38.4, 280.995, 6.1, "", "", 5.818, "", 54.24}, 
 {"TCD", "Africa", "Chad", "2020-04-20", 33., 0., 0., 0., 2.009, 0., 0., 0., 
  "", "", "", "", "", "", "", 88.89, 1.6425859*^7, 11.833, 16.7, 2.486, 
  1.446, 1768.153, 38.4, 280.995, 6.1, "", "", 5.818, "", 54.24}, 
 {"TCD", "Africa", "Chad", "2020-04-21", 33., 0., 0., 0., 2.009, 0., 0., 0., 
  "", "", "", "", "", "", "", 88.89, 1.6425859*^7, 11.833, 16.7, 2.486, 
  1.446, 1768.153, 38.4, 280.995, 6.1, "", "", 5.818, "", 54.24}, 
 {"TCD", "Africa", "Chad", "2020-04-22", 34., 1., 0., 0., 2.07, 0.061, 0., 
  0., "", "", "", "", "", "", "", 88.89, 1.6425859*^7, 11.833, 16.7, 2.486, 
  1.446, 1768.153, 38.4, 280.995, 6.1, "", "", 5.818, "", 54.24}, 
 {"TCD", "Africa", "Chad", "2020-04-23", 34., 0., 0., 0., 2.07, 0., 0., 0., 
  "", "", "", "", "", "", "", 88.89, 1.6425859*^7, 11.833, 16.7, 2.486, 
  1.446, 1768.153, 38.4, 280.995, 6.1, "", "", 5.818, "", 54.24}, 
 {"TCD", "Africa", "Chad", "2020-04-24", 40., 6., 0., 0., 2.435, 0.365, 0., 
  0., "", "", "", "", "", "", "", 88.89, 1.6425859*^7, 11.833, 16.7, 2.486, 
  1.446, 1768.153, 38.4, 280.995, 6.1, "", "", 5.818, "", 54.24}, 
 {"TCD", "Africa", "Chad", "2020-04-25", 40., 0., 0., 0., 2.435, 0., 0., 0., 
  "", "", "", "", "", "", "", 88.89, 1.6425859*^7, 11.833, 16.7, 2.486, 
  1.446, 1768.153, 38.4, 280.995, 6.1, "", "", 5.818, "", 54.24}, 
 {"TCD", "Africa", "Chad", "2020-04-26", 40., 0., 0., 0., 2.435, 0., 0., 0., 
  "", "", "", "", "", "", "", 88.89, 1.6425859*^7, 11.833, 16.7, 2.486, 
  1.446, 1768.153, 38.4, 280.995, 6.1, "", "", 5.818, "", 54.24}, 
 {"TCD", "Africa", "Chad", "2020-04-27", 46., 6., 0., 0., 2.8, 0.365, 0., 0., 
  "", "", "", "", "", "", "", 88.89, 1.6425859*^7, 11.833, 16.7, 2.486, 
  1.446, 1768.153, 38.4, 280.995, 6.1, "", "", 5.818, "", 54.24}, 
 {"TCD", "Africa", "Chad", "2020-04-28", 46., 0., 0., 0., 2.8, 0., 0., 0., 
  "", "", "", "", "", "", "", 88.89, 1.6425859*^7, 11.833, 16.7, 2.486, 
  1.446, 1768.153, 38.4, 280.995, 6.1, "", "", 5.818, "", 54.24}, 
 {"TCD", "Africa", "Chad", "2020-04-29", 52., 6., 2., 2., 3.166, 0.365, 
  0.122, 0.122, "", "", "", "", "", "", "", 88.89, 1.6425859*^7, 11.833, 
  16.7, 2.486, 1.446, 1768.153, 38.4, 280.995, 6.1, "", "", 5.818, "", 
  54.24}, {"TCD", "Africa", "Chad", "2020-04-30", 52., 0., 2., 0., 3.166, 0., 
  0.122, 0., "", "", "", "", "", "", "", 88.89, 1.6425859*^7, 11.833, 16.7, 
  2.486, 1.446, 1768.153, 38.4, 280.995, 6.1, "", "", 5.818, "", 54.24}, 
 {"TCD", "Africa", "Chad", "2020-05-01", 73., 21., 5., 3., 4.444, 1.278, 
  0.304, 0.183, "", "", "", "", "", "", "", 88.89, 1.6425859*^7, 11.833, 
  16.7, 2.486, 1.446, 1768.153, 38.4, 280.995, 6.1, "", "", 5.818, "", 
  54.24}, {"TCD", "Africa", "Chad", "2020-05-02", 73., 0., 5., 0., 4.444, 0., 
  0.304, 0., "", "", "", "", "", "", "", 88.89, 1.6425859*^7, 11.833, 16.7, 
  2.486, 1.446, 1768.153, 38.4, 280.995, 6.1, "", "", 5.818, "", 54.24}, 
 {"TCD", "Africa", "Chad", "2020-05-03", 117., 44., 10., 5., 7.123, 2.679, 
  0.609, 0.304, "", "", "", "", "", "", "", 88.89, 1.6425859*^7, 11.833, 
  16.7, 2.486, 1.446, 1768.153, 38.4, 280.995, 6.1, "", "", 5.818, "", 
  54.24}, {"TCD", "Africa", "Chad", "2020-05-04", 117., 0., 10., 0., 7.123, 
  0., 0.609, 0., "", "", "", "", "", "", "", 88.89, 1.6425859*^7, 11.833, 
  16.7, 2.486, 1.446, 1768.153, 38.4, 280.995, 6.1, "", "", 5.818, "", 
  54.24}, {"TCD", "Africa", "Chad", "2020-05-05", 117., 0., 10., 0., 7.123, 
  0., 0.609, 0., "", "", "", "", "", "", "", 88.89, 1.6425859*^7, 11.833, 
  16.7, 2.486, 1.446, 1768.153, 38.4, 280.995, 6.1, "", "", 5.818, "", 
  54.24}, {"TCD", "Africa", "Chad", "2020-05-06", 170., 53., 17., 7., 10.35, 
  3.227, 1.035, 0.426, "", "", "", "", "", "", "", 88.89, 1.6425859*^7, 
  11.833, 16.7, 2.486, 1.446, 1768.153, 38.4, 280.995, 6.1, "", "", 5.818, 
  "", 54.24}, {"TCD", "Africa", "Chad", "2020-05-07", 170., 0., 17., 0., 
  10.35, 0., 1.035, 0., "", "", "", "", "", "", "", 88.89, 1.6425859*^7, 
  11.833, 16.7, 2.486, 1.446, 1768.153, 38.4, 280.995, 6.1, "", "", 5.818, 
  "", 54.24}, {"TCD", "Africa", "Chad", "2020-05-08", 253., 83., 27., 10., 
  15.403, 5.053, 1.644, 0.609, "", "", "", "", "", "", "", 88.89, 
  1.6425859*^7, 11.833, 16.7, 2.486, 1.446, 1768.153, 38.4, 280.995, 6.1, "", 
  "", 5.818, "", 54.24}, {"TCD", "Africa", "Chad", "2020-05-09", 260., 7., 
  28., 1., 15.829, 0.426, 1.705, 0.061, "", "", "", "", "", "", "", 88.89, 
  1.6425859*^7, 11.833, 16.7, 2.486, 1.446, 1768.153, 38.4, 280.995, 6.1, "", 
  "", 5.818, "", 54.24}, {"TCD", "Africa", "Chad", "2020-05-10", 322., 62., 
  31., 3., 19.603, 3.775, 1.887, 0.183, "", "", "", "", "", "", "", 88.89, 
  1.6425859*^7, 11.833, 16.7, 2.486, 1.446, 1768.153, 38.4, 280.995, 6.1, "", 
  "", 5.818, "", 54.24}, {"TCD", "Africa", "Chad", "2020-05-11", 322., 0., 
  31., 0., 19.603, 0., 1.887, 0., "", "", "", "", "", "", "", 88.89, 
  1.6425859*^7, 11.833, 16.7, 2.486, 1.446, 1768.153, 38.4, 280.995, 6.1, "", 
  "", 5.818, "", 54.24}, {"TCD", "Africa", "Chad", "2020-05-12", 322., 0., 
  31., 0., 19.603, 0., 1.887, 0., "", "", "", "", "", "", "", 87.04, 
  1.6425859*^7, 11.833, 16.7, 2.486, 1.446, 1768.153, 38.4, 280.995, 6.1, "", 
  "", 5.818, "", 54.24}, {"TCD", "Africa", "Chad", "2020-05-13", 357., 35., 
  40., 9., 21.734, 2.131, 2.435, 0.548, "", "", "", "", "", "", "", 87.04, 
  1.6425859*^7, 11.833, 16.7, 2.486, 1.446, 1768.153, 38.4, 280.995, 6.1, "", 
  "", 5.818, "", 54.24}, {"TCD", "Africa", "Chad", "2020-05-14", 372., 15., 
  42., 2., 22.647, 0.913, 2.557, 0.122, "", "", "", "", "", "", "", 87.04, 
  1.6425859*^7, 11.833, 16.7, 2.486, 1.446, 1768.153, 38.4, 280.995, 6.1, "", 
  "", 5.818, "", 54.24}, {"TCD", "Africa", "Chad", "2020-05-15", 399., 27., 
  46., 4., 24.291, 1.644, 2.8, 0.244, "", "", "", "", "", "", "", 87.04, 
  1.6425859*^7, 11.833, 16.7, 2.486, 1.446, 1768.153, 38.4, 280.995, 6.1, "", 
  "", 5.818, "", 54.24}, {"TCD", "Africa", "Chad", "2020-05-16", 428., 29., 
  48., 2., 26.056, 1.766, 2.922, 0.122, "", "", "", "", "", "", "", 87.04, 
  1.6425859*^7, 11.833, 16.7, 2.486, 1.446, 1768.153, 38.4, 280.995, 6.1, "", 
  "", 5.818, "", 54.24}, {"TCD", "Africa", "Chad", "2020-05-17", 474., 46., 
  50., 2., 28.857, 2.8, 3.044, 0.122, "", "", "", "", "", "", "", 87.04, 
  1.6425859*^7, 11.833, 16.7, 2.486, 1.446, 1768.153, 38.4, 280.995, 6.1, "", 
  "", 5.818, "", 54.24}, {"TCD", "Africa", "Chad", "2020-05-18", 503., 29., 
  53., 3., 30.622, 1.766, 3.227, 0.183, "", "", "", "", "", "", "", 74.07, 
  1.6425859*^7, 11.833, 16.7, 2.486, 1.446, 1768.153, 38.4, 280.995, 6.1, "", 
  "", 5.818, "", 54.24}, {"TCD", "Africa", "Chad", "2020-05-19", 519., 16., 
  53., 0., 31.597, 0.974, 3.227, 0., "", "", "", "", "", "", "", 74.07, 
  1.6425859*^7, 11.833, 16.7, 2.486, 1.446, 1768.153, 38.4, 280.995, 6.1, "", 
  "", 5.818, "", 54.24}, {"TCD", "Africa", "Chad", "2020-05-20", 545., 26., 
  56., 3., 33.179, 1.583, 3.409, 0.183, "", "", "", "", "", "", "", 74.07, 
  1.6425859*^7, 11.833, 16.7, 2.486, 1.446, 1768.153, 38.4, 280.995, 6.1, "", 
  "", 5.818, "", 54.24}, {"TCD", "Africa", "Chad", "2020-05-21", 565., 20., 
  57., 1., 34.397, 1.218, 3.47, 0.061, "", "", "", "", "", "", "", 74.07, 
  1.6425859*^7, 11.833, 16.7, 2.486, 1.446, 1768.153, 38.4, 280.995, 6.1, "", 
  "", 5.818, "", 54.24}, {"TCD", "Africa", "Chad", "2020-05-22", 588., 23., 
  58., 1., 35.797, 1.4, 3.531, 0.061, "", "", "", "", "", "", "", 74.07, 
  1.6425859*^7, 11.833, 16.7, 2.486, 1.446, 1768.153, 38.4, 280.995, 6.1, "", 
  "", 5.818, "", 54.24}, {"TCD", "Africa", "Chad", "2020-05-23", 611., 23., 
  59., 1., 37.197, 1.4, 3.592, 0.061, "", "", "", "", "", "", "", 74.07, 
  1.6425859*^7, 11.833, 16.7, 2.486, 1.446, 1768.153, 38.4, 280.995, 6.1, "", 
  "", 5.818, "", 54.24}, {"TCD", "Africa", "Chad", "2020-05-24", 648., 37., 
  60., 1., 39.45, 2.253, 3.653, 0.061, "", "", "", "", "", "", "", 74.07, 
  1.6425859*^7, 11.833, 16.7, 2.486, 1.446, 1768.153, 38.4, 280.995, 6.1, "", 
  "", 5.818, "", 54.24}, {"TCD", "Africa", "Chad", "2020-05-25", 675., 27., 
  60., 0., 41.094, 1.644, 3.653, 0., "", "", "", "", "", "", "", 74.07, 
  1.6425859*^7, 11.833, 16.7, 2.486, 1.446, 1768.153, 38.4, 280.995, 6.1, "", 
  "", 5.818, "", 54.24}, {"TCD", "Africa", "Chad", "2020-05-26", 687., 12., 
  61., 1., 41.824, 0.731, 3.714, 0.061, "", "", "", "", "", "", "", 74.07, 
  1.6425859*^7, 11.833, 16.7, 2.486, 1.446, 1768.153, 38.4, 280.995, 6.1, "", 
  "", 5.818, "", 54.24}, {"TCD", "Africa", "Chad", "2020-05-27", 700., 13., 
  62., 1., 42.616, 0.791, 3.775, 0.061, "", "", "", "", "", "", "", 74.07, 
  1.6425859*^7, 11.833, 16.7, 2.486, 1.446, 1768.153, 38.4, 280.995, 6.1, "", 
  "", 5.818, "", 54.24}, {"TCD", "Africa", "Chad", "2020-05-28", 715., 15., 
  64., 2., 43.529, 0.913, 3.896, 0.122, "", "", "", "", "", "", "", 74.07, 
  1.6425859*^7, 11.833, 16.7, 2.486, 1.446, 1768.153, 38.4, 280.995, 6.1, "", 
  "", 5.818, "", 54.24}, {"TCD", "Africa", "Chad", "2020-05-29", 726., 11., 
  65., 1., 44.199, 0.67, 3.957, 0.061, "", "", "", "", "", "", "", 74.07, 
  1.6425859*^7, 11.833, 16.7, 2.486, 1.446, 1768.153, 38.4, 280.995, 6.1, "", 
  "", 5.818, "", 54.24}, {"TCD", "Africa", "Chad", "2020-05-30", 759., 33., 
  65., 0., 46.208, 2.009, 3.957, 0., "", "", "", "", "", "", "", 74.07, 
  1.6425859*^7, 11.833, 16.7, 2.486, 1.446, 1768.153, 38.4, 280.995, 6.1, "", 
  "", 5.818, "", 54.24}, {"TCD", "Africa", "Chad", "2020-05-31", 759., 0., 
  65., 0., 46.208, 0., 3.957, 0., "", "", "", "", "", "", "", 74.07, 
  1.6425859*^7, 11.833, 16.7, 2.486, 1.446, 1768.153, 38.4, 280.995, 6.1, "", 
  "", 5.818, "", 54.24}, {"TCD", "Africa", "Chad", "2020-06-01", 778., 19., 
  65., 0., 47.364, 1.157, 3.957, 0., "", "", "", "", "", "", "", 74.07, 
  1.6425859*^7, 11.833, 16.7, 2.486, 1.446, 1768.153, 38.4, 280.995, 6.1, "", 
  "", 5.818, "", 54.24}, {"TCD", "Africa", "Chad", "2020-06-02", 790., 12., 
  66., 1., 48.095, 0.731, 4.018, 0.061, "", "", "", "", "", "", "", 74.07, 
  1.6425859*^7, 11.833, 16.7, 2.486, 1.446, 1768.153, 38.4, 280.995, 6.1, "", 
  "", 5.818, "", 54.24}, {"TCD", "Africa", "Chad", "2020-06-03", 803., 13., 
  66., 0., 48.886, 0.791, 4.018, 0., "", "", "", "", "", "", "", 74.07, 
  1.6425859*^7, 11.833, 16.7, 2.486, 1.446, 1768.153, 38.4, 280.995, 6.1, "", 
  "", 5.818, "", 54.24}, {"TCD", "Africa", "Chad", "2020-06-04", 820., 17., 
  66., 0., 49.921, 1.035, 4.018, 0., "", "", "", "", "", "", "", 74.07, 
  1.6425859*^7, 11.833, 16.7, 2.486, 1.446, 1768.153, 38.4, 280.995, 6.1, "", 
  "", 5.818, "", 54.24}, {"TCD", "Africa", "Chad", "2020-06-05", 828., 8., 
  66., 0., 50.408, 0.487, 4.018, 0., "", "", "", "", "", "", "", 74.07, 
  1.6425859*^7, 11.833, 16.7, 2.486, 1.446, 1768.153, 38.4, 280.995, 6.1, "", 
  "", 5.818, "", 54.24}, {"TCD", "Africa", "Chad", "2020-06-06", 836., 8., 
  68., 2., 50.895, 0.487, 4.14, 0.122, "", "", "", "", "", "", "", 74.07, 
  1.6425859*^7, 11.833, 16.7, 2.486, 1.446, 1768.153, 38.4, 280.995, 6.1, "", 
  "", 5.818, "", 54.24}, {"TCD", "Africa", "Chad", "2020-06-07", 836., 0., 
  69., 1., 50.895, 0., 4.201, 0.061, "", "", "", "", "", "", "", 74.07, 
  1.6425859*^7, 11.833, 16.7, 2.486, 1.446, 1768.153, 38.4, 280.995, 6.1, "", 
  "", 5.818, "", 54.24}, {"TCD", "Africa", "Chad", "2020-06-08", 837., 1., 
  69., 0., 50.956, 0.061, 4.201, 0., "", "", "", "", "", "", "", 74.07, 
  1.6425859*^7, 11.833, 16.7, 2.486, 1.446, 1768.153, 38.4, 280.995, 6.1, "", 
  "", 5.818, "", 54.24}, {"TCD", "Africa", "Chad", "2020-06-09", 839., 2., 
  70., 1., 51.078, 0.122, 4.262, 0.061, "", "", "", "", "", "", "", 74.07, 
  1.6425859*^7, 11.833, 16.7, 2.486, 1.446, 1768.153, 38.4, 280.995, 6.1, "", 
  "", 5.818, "", 54.24}, {"TCD", "Africa", "Chad", "2020-06-10", 844., 5., 
  71., 1., 51.382, 0.304, 4.322, 0.061, "", "", "", "", "", "", "", 74.07, 
  1.6425859*^7, 11.833, 16.7, 2.486, 1.446, 1768.153, 38.4, 280.995, 6.1, "", 
  "", 5.818, "", 54.24}, {"TCD", "Africa", "Chad", "2020-06-11", 846., 2., 
  72., 1., 51.504, 0.122, 4.383, 0.061, "", "", "", "", "", "", "", 74.07, 
  1.6425859*^7, 11.833, 16.7, 2.486, 1.446, 1768.153, 38.4, 280.995, 6.1, "", 
  "", 5.818, "", 54.24}, {"TCD", "Africa", "Chad", "2020-06-12", 848., 2., 
  72., 0., 51.626, 0.122, 4.383, 0., "", "", "", "", "", "", "", 74.07, 
  1.6425859*^7, 11.833, 16.7, 2.486, 1.446, 1768.153, 38.4, 280.995, 6.1, "", 
  "", 5.818, "", 54.24}, {"TCD", "Africa", "Chad", "2020-06-13", 848., 0., 
  72., 0., 51.626, 0., 4.383, 0., "", "", "", "", "", "", "", 74.07, 
  1.6425859*^7, 11.833, 16.7, 2.486, 1.446, 1768.153, 38.4, 280.995, 6.1, "", 
  "", 5.818, "", 54.24}, {"TCD", "Africa", "Chad", "2020-06-14", 848., 0., 
  72., 0., 51.626, 0., 4.383, 0., "", "", "", "", "", "", "", 74.07, 
  1.6425859*^7, 11.833, 16.7, 2.486, 1.446, 1768.153, 38.4, 280.995, 6.1, "", 
  "", 5.818, "", 54.24}, {"TCD", "Africa", "Chad", "2020-06-15", 850., 2., 
  73., 1., 51.748, 0.122, 4.444, 0.061, "", "", "", "", "", "", "", 74.07, 
  1.6425859*^7, 11.833, 16.7, 2.486, 1.446, 1768.153, 38.4, 280.995, 6.1, "", 
  "", 5.818, "", 54.24}, {"TCD", "Africa", "Chad", "2020-06-16", 850., 0., 
  73., 0., 51.748, 0., 4.444, 0., "", "", "", "", "", "", "", 74.07, 
  1.6425859*^7, 11.833, 16.7, 2.486, 1.446, 1768.153, 38.4, 280.995, 6.1, "", 
  "", 5.818, "", 54.24}, {"TCD", "Africa", "Chad", "2020-06-17", 853., 3., 
  74., 1., 51.93, 0.183, 4.505, 0.061, "", "", "", "", "", "", "", 74.07, 
  1.6425859*^7, 11.833, 16.7, 2.486, 1.446, 1768.153, 38.4, 280.995, 6.1, "", 
  "", 5.818, "", 54.24}, {"TCD", "Africa", "Chad", "2020-06-18", 854., 1., 
  74., 0., 51.991, 0.061, 4.505, 0., "", "", "", "", "", "", "", 74.07, 
  1.6425859*^7, 11.833, 16.7, 2.486, 1.446, 1768.153, 38.4, 280.995, 6.1, "", 
  "", 5.818, "", 54.24}, {"TCD", "Africa", "Chad", "2020-06-19", 854., 0., 
  74., 0., 51.991, 0., 4.505, 0., "", "", "", "", "", "", "", 74.07, 
  1.6425859*^7, 11.833, 16.7, 2.486, 1.446, 1768.153, 38.4, 280.995, 6.1, "", 
  "", 5.818, "", 54.24}, {"TCD", "Africa", "Chad", "2020-06-20", 858., 4., 
  74., 0., 52.235, 0.244, 4.505, 0., "", "", "", "", "", "", "", 74.07, 
  1.6425859*^7, 11.833, 16.7, 2.486, 1.446, 1768.153, 38.4, 280.995, 6.1, "", 
  "", 5.818, "", 54.24}, {"TCD", "Africa", "Chad", "2020-06-21", 858., 0., 
  74., 0., 52.235, 0., 4.505, 0., "", "", "", "", "", "", "", 74.07, 
  1.6425859*^7, 11.833, 16.7, 2.486, 1.446, 1768.153, 38.4, 280.995, 6.1, "", 
  "", 5.818, "", 54.24}, {"TCD", "Africa", "Chad", "2020-06-22", 858., 0., 
  74., 0., 52.235, 0., 4.505, 0., "", "", "", "", "", "", "", 74.07, 
  1.6425859*^7, 11.833, 16.7, 2.486, 1.446, 1768.153, 38.4, 280.995, 6.1, "", 
  "", 5.818, "", 54.24}, {"TCD", "Africa", "Chad", "2020-06-23", 858., 0., 
  74., 0., 52.235, 0., 4.505, 0., "", "", "", "", "", "", "", 74.07, 
  1.6425859*^7, 11.833, 16.7, 2.486, 1.446, 1768.153, 38.4, 280.995, 6.1, "", 
  "", 5.818, "", 54.24}, {"TCD", "Africa", "Chad", "2020-06-24", 860., 2., 
  74., 0., 52.356, 0.122, 4.505, 0., "", "", "", "", "", "", "", 74.07, 
  1.6425859*^7, 11.833, 16.7, 2.486, 1.446, 1768.153, 38.4, 280.995, 6.1, "", 
  "", 5.818, "", 54.24}, {"TCD", "Africa", "Chad", "2020-06-25", 860., 0., 
  74., 0., 52.356, 0., 4.505, 0., "", "", "", "", "", "", "", 70.37, 
  1.6425859*^7, 11.833, 16.7, 2.486, 1.446, 1768.153, 38.4, 280.995, 6.1, "", 
  "", 5.818, "", 54.24}, {"TCD", "Africa", "Chad", "2020-06-26", 863., 3., 
  74., 0., 52.539, 0.183, 4.505, 0., "", "", "", "", "", "", "", 70.37, 
  1.6425859*^7, 11.833, 16.7, 2.486, 1.446, 1768.153, 38.4, 280.995, 6.1, "", 
  "", 5.818, "", 54.24}, {"TCD", "Africa", "Chad", "2020-06-27", 865., 2., 
  74., 0., 52.661, 0.122, 4.505, 0., "", "", "", "", "", "", "", 70.37, 
  1.6425859*^7, 11.833, 16.7, 2.486, 1.446, 1768.153, 38.4, 280.995, 6.1, "", 
  "", 5.818, "", 54.24}, {"TCD", "Africa", "Chad", "2020-06-28", 865., 0., 
  74., 0., 52.661, 0., 4.505, 0., "", "", "", "", "", "", "", 70.37, 
  1.6425859*^7, 11.833, 16.7, 2.486, 1.446, 1768.153, 38.4, 280.995, 6.1, "", 
  "", 5.818, "", 54.24}, {"TCD", "Africa", "Chad", "2020-06-29", 866., 1., 
  74., 0., 52.722, 0.061, 4.505, 0., "", "", "", "", "", "", "", 70.37, 
  1.6425859*^7, 11.833, 16.7, 2.486, 1.446, 1768.153, 38.4, 280.995, 6.1, "", 
  "", 5.818, "", 54.24}, {"TCD", "Africa", "Chad", "2020-06-30", 866., 0., 
  74., 0., 52.722, 0., 4.505, 0., "", "", "", "", "", "", "", 70.37, 
  1.6425859*^7, 11.833, 16.7, 2.486, 1.446, 1768.153, 38.4, 280.995, 6.1, "", 
  "", 5.818, "", 54.24}, {"TCD", "Africa", "Chad", "2020-07-01", 866., 0., 
  74., 0., 52.722, 0., 4.505, 0., "", "", "", "", "", "", "", 70.37, 
  1.6425859*^7, 11.833, 16.7, 2.486, 1.446, 1768.153, 38.4, 280.995, 6.1, "", 
  "", 5.818, "", 54.24}, {"TCD", "Africa", "Chad", "2020-07-02", 866., 0., 
  74., 0., 52.722, 0., 4.505, 0., "", "", "", "", "", "", "", "", 
  1.6425859*^7, 11.833, 16.7, 2.486, 1.446, 1768.153, 38.4, 280.995, 6.1, "", 
  "", 5.818, "", 54.24}, {"TCD", "Africa", "Chad", "2020-07-03", 868., 2., 
  74., 0., 52.844, 0.122, 4.505, 0., "", "", "", "", "", "", "", "", 
  1.6425859*^7, 11.833, 16.7, 2.486, 1.446, 1768.153, 38.4, 280.995, 6.1, "", 
  "", 5.818, "", 54.24}, {"TCD", "Africa", "Chad", "2020-07-04", 871., 3., 
  74., 0., 53.026, 0.183, 4.505, 0., "", "", "", "", "", "", "", "", 
  1.6425859*^7, 11.833, 16.7, 2.486, 1.446, 1768.153, 38.4, 280.995, 6.1, "", 
  "", 5.818, "", 54.24}, {"TCD", "Africa", "Chad", "2020-07-05", 871., 0., 
  74., 0., 53.026, 0., 4.505, 0., "", "", "", "", "", "", "", "", 
  1.6425859*^7, 11.833, 16.7, 2.486, 1.446, 1768.153, 38.4, 280.995, 6.1, "", 
  "", 5.818, "", 54.24}, {"TCD", "Africa", "Chad", "2020-07-06", 872., 1., 
  74., 0., 53.087, 0.061, 4.505, 0., "", "", "", "", "", "", "", "", 
  1.6425859*^7, 11.833, 16.7, 2.486, 1.446, 1768.153, 38.4, 280.995, 6.1, "", 
  "", 5.818, "", 54.24}, {"TCD", "Africa", "Chad", "2020-07-07", 872., 0., 
  74., 0., 53.087, 0., 4.505, 0., "", "", "", "", "", "", "", "", 
  1.6425859*^7, 11.833, 16.7, 2.486, 1.446, 1768.153, 38.4, 280.995, 6.1, "", 
  "", 5.818, "", 54.24}, {"TCD", "Africa", "Chad", "2020-07-08", 873., 1., 
  74., 0., 53.148, 0.061, 4.505, 0., "", "", "", "", "", "", "", "", 
  1.6425859*^7, 11.833, 16.7, 2.486, 1.446, 1768.153, 38.4, 280.995, 6.1, "", 
  "", 5.818, "", 54.24}, {"CHL", "South America", "Chile", "2020-03-04", 1., 
  1., 0., 0., 0.052, 0.052, 0., 0., "", "", "", "", "", "", "", 0., 
  1.9116209*^7, 24.282, 35.4, 11.087, 6.938, 22767.037, 1.3, 127.993, 8.46, 
  34.2, 41.5, "", 2.11, 80.18}, {"CHL", "South America", "Chile", 
  "2020-03-05", 3., 2., 0., 0., 0.157, 0.105, 0., 0., "", "", "", "", "", "", 
  "", 0., 1.9116209*^7, 24.282, 35.4, 11.087, 6.938, 22767.037, 1.3, 127.993, 
  8.46, 34.2, 41.5, "", 2.11, 80.18}, {"CHL", "South America", "Chile", 
  "2020-03-06", 4., 1., 0., 0., 0.209, 0.052, 0., 0., "", "", "", "", "", "", 
  "", 0., 1.9116209*^7, 24.282, 35.4, 11.087, 6.938, 22767.037, 1.3, 127.993, 
  8.46, 34.2, 41.5, "", 2.11, 80.18}, {"CHL", "South America", "Chile", 
  "2020-03-07", 5., 1., 0., 0., 0.262, 0.052, 0., 0., "", "", "", "", "", "", 
  "", 0., 1.9116209*^7, 24.282, 35.4, 11.087, 6.938, 22767.037, 1.3, 127.993, 
  8.46, 34.2, 41.5, "", 2.11, 80.18}, {"CHL", "South America", "Chile", 
  "2020-03-09", 10., 5., 0., 0., 0.523, 0.262, 0., 0., "", "", "", "", "", 
  "", "", 0., 1.9116209*^7, 24.282, 35.4, 11.087, 6.938, 22767.037, 1.3, 
  127.993, 8.46, 34.2, 41.5, "", 2.11, 80.18}, 
 {"CHL", "South America", "Chile", "2020-03-10", 13., 3., 0., 0., 0.68, 
  0.157, 0., 0., "", "", "", "", "", "", "", 0., 1.9116209*^7, 24.282, 35.4, 
  11.087, 6.938, 22767.037, 1.3, 127.993, 8.46, 34.2, 41.5, "", 2.11, 80.18}, 
 {"CHL", "South America", "Chile", "2020-03-11", 17., 4., 0., 0., 0.889, 
  0.209, 0., 0., "", "", "", "", "", "", "", 0., 1.9116209*^7, 24.282, 35.4, 
  11.087, 6.938, 22767.037, 1.3, 127.993, 8.46, 34.2, 41.5, "", 2.11, 80.18}, 
 {"CHL", "South America", "Chile", "2020-03-12", 23., 6., 0., 0., 1.203, 
  0.314, 0., 0., "", "", "", "", "", "", "", 0., 1.9116209*^7, 24.282, 35.4, 
  11.087, 6.938, 22767.037, 1.3, 127.993, 8.46, 34.2, 41.5, "", 2.11, 80.18}, 
 {"CHL", "South America", "Chile", "2020-03-13", 33., 10., 0., 0., 1.726, 
  0.523, 0., 0., "", "", "", "", "", "", "", 0., 1.9116209*^7, 24.282, 35.4, 
  11.087, 6.938, 22767.037, 1.3, 127.993, 8.46, 34.2, 41.5, "", 2.11, 80.18}, 
 {"CHL", "South America", "Chile", "2020-03-14", 43., 10., 0., 0., 2.249, 
  0.523, 0., 0., "", "", "", "", "", "", "", 11.11, 1.9116209*^7, 24.282, 
  35.4, 11.087, 6.938, 22767.037, 1.3, 127.993, 8.46, 34.2, 41.5, "", 2.11, 
  80.18}, {"CHL", "South America", "Chile", "2020-03-15", 61., 18., 0., 0., 
  3.191, 0.942, 0., 0., "", "", "", "", "", "", "", 22.22, 1.9116209*^7, 
  24.282, 35.4, 11.087, 6.938, 22767.037, 1.3, 127.993, 8.46, 34.2, 41.5, "", 
  2.11, 80.18}, {"CHL", "South America", "Chile", "2020-03-16", 75., 14., 0., 
  0., 3.923, 0.732, 0., 0., "", "", "", "", "", "", "", 47.22, 1.9116209*^7, 
  24.282, 35.4, 11.087, 6.938, 22767.037, 1.3, 127.993, 8.46, 34.2, 41.5, "", 
  2.11, 80.18}, {"CHL", "South America", "Chile", "2020-03-17", 156., 81., 
  0., 0., 8.161, 4.237, 0., 0., "", "", "", "", "", "", "", 47.22, 
  1.9116209*^7, 24.282, 35.4, 11.087, 6.938, 22767.037, 1.3, 127.993, 8.46, 
  34.2, 41.5, "", 2.11, 80.18}, {"CHL", "South America", "Chile", 
  "2020-03-18", 201., 45., 0., 0., 10.515, 2.354, 0., 0., "", "", "", "", "", 
  "", "", 55.56, 1.9116209*^7, 24.282, 35.4, 11.087, 6.938, 22767.037, 1.3, 
  127.993, 8.46, 34.2, 41.5, "", 2.11, 80.18}, 
 {"CHL", "South America", "Chile", "2020-03-19", 238., 37., 0., 0., 12.45, 
  1.936, 0., 0., "", "", "", "", "", "", "", 55.56, 1.9116209*^7, 24.282, 
  35.4, 11.087, 6.938, 22767.037, 1.3, 127.993, 8.46, 34.2, 41.5, "", 2.11, 
  80.18}, {"CHL", "South America", "Chile", "2020-03-20", 342., 104., 0., 0., 
  17.891, 5.44, 0., 0., "", "", "", "", "", "", "", 55.56, 1.9116209*^7, 
  24.282, 35.4, 11.087, 6.938, 22767.037, 1.3, 127.993, 8.46, 34.2, 41.5, "", 
  2.11, 80.18}, {"CHL", "South America", "Chile", "2020-03-21", 434., 92., 
  0., 0., 22.703, 4.813, 0., 0., "", "", "", "", "", "", "", 51.85, 
  1.9116209*^7, 24.282, 35.4, 11.087, 6.938, 22767.037, 1.3, 127.993, 8.46, 
  34.2, 41.5, "", 2.11, 80.18}, {"CHL", "South America", "Chile", 
  "2020-03-22", 537., 103., 0., 0., 28.091, 5.388, 0., 0., "", "", "", "", 
  "", "", "", 51.85, 1.9116209*^7, 24.282, 35.4, 11.087, 6.938, 22767.037, 
  1.3, 127.993, 8.46, 34.2, 41.5, "", 2.11, 80.18}, 
 {"CHL", "South America", "Chile", "2020-03-23", 632., 95., 1., 1., 33.061, 
  4.97, 0.052, 0.052, "", "", "", "", "", "", "", 51.85, 1.9116209*^7, 
  24.282, 35.4, 11.087, 6.938, 22767.037, 1.3, 127.993, 8.46, 34.2, 41.5, "", 
  2.11, 80.18}, {"CHL", "South America", "Chile", "2020-03-24", 746., 114., 
  2., 1., 39.024, 5.964, 0.105, 0.052, "", "", "", "", "", "", "", 51.85, 
  1.9116209*^7, 24.282, 35.4, 11.087, 6.938, 22767.037, 1.3, 127.993, 8.46, 
  34.2, 41.5, "", 2.11, 80.18}, {"CHL", "South America", "Chile", 
  "2020-03-25", 922., 176., 2., 0., 48.231, 9.207, 0.105, 0., "", "", "", "", 
  "", "", "", 73.15, 1.9116209*^7, 24.282, 35.4, 11.087, 6.938, 22767.037, 
  1.3, 127.993, 8.46, 34.2, 41.5, "", 2.11, 80.18}, 
 {"CHL", "South America", "Chile", "2020-03-26", 1142., 220., 3., 1., 59.74, 
  11.509, 0.157, 0.052, "", "", "", "", "", "", "", 73.15, 1.9116209*^7, 
  24.282, 35.4, 11.087, 6.938, 22767.037, 1.3, 127.993, 8.46, 34.2, 41.5, "", 
  2.11, 80.18}, {"CHL", "South America", "Chile", "2020-03-27", 1306., 164., 
  4., 1., 68.319, 8.579, 0.209, 0.052, "", "", "", "", "", "", "", 73.15, 
  1.9116209*^7, 24.282, 35.4, 11.087, 6.938, 22767.037, 1.3, 127.993, 8.46, 
  34.2, 41.5, "", 2.11, 80.18}, {"CHL", "South America", "Chile", 
  "2020-03-28", 1610., 304., 5., 1., 84.222, 15.903, 0.262, 0.052, "", "", 
  "", "", "", "", "", 73.15, 1.9116209*^7, 24.282, 35.4, 11.087, 6.938, 
  22767.037, 1.3, 127.993, 8.46, 34.2, 41.5, "", 2.11, 80.18}, 
 {"CHL", "South America", "Chile", "2020-03-29", 1909., 299., 6., 1., 99.863, 
  15.641, 0.314, 0.052, "", "", "", "", "", "", "", 73.15, 1.9116209*^7, 
  24.282, 35.4, 11.087, 6.938, 22767.037, 1.3, 127.993, 8.46, 34.2, 41.5, "", 
  2.11, 80.18}, {"CHL", "South America", "Chile", "2020-03-30", 2139., 230., 
  7., 1., 111.895, 12.032, 0.366, 0.052, "", "", "", "", "", "", "", 73.15, 
  1.9116209*^7, 24.282, 35.4, 11.087, 6.938, 22767.037, 1.3, 127.993, 8.46, 
  34.2, 41.5, "", 2.11, 80.18}, {"CHL", "South America", "Chile", 
  "2020-03-31", 2449., 310., 8., 1., 128.111, 16.217, 0.418, 0.052, "", "", 
  "", "", "", "", "", 73.15, 1.9116209*^7, 24.282, 35.4, 11.087, 6.938, 
  22767.037, 1.3, 127.993, 8.46, 34.2, 41.5, "", 2.11, 80.18}, 
 {"CHL", "South America", "Chile", "2020-04-01", 2738., 289., 12., 4., 
  143.229, 15.118, 0.628, 0.209, 38040., "", 1.99, "", "", "", 
  "tests performed", 73.15, 1.9116209*^7, 24.282, 35.4, 11.087, 6.938, 
  22767.037, 1.3, 127.993, 8.46, 34.2, 41.5, "", 2.11, 80.18}, 
 {"CHL", "South America", "Chile", "2020-04-02", 3031., 293., 16., 4., 
  158.557, 15.327, 0.837, 0.209, 40725., 2685., 2.13, 0.14, "", "", 
  "tests performed", 73.15, 1.9116209*^7, 24.282, 35.4, 11.087, 6.938, 
  22767.037, 1.3, 127.993, 8.46, 34.2, 41.5, "", 2.11, 80.18}, 
 {"CHL", "South America", "Chile", "2020-04-03", 3404., 373., 18., 2., 
  178.069, 19.512, 0.942, 0.105, 44130., 3405., 2.309, 0.178, "", "", 
  "tests performed", 73.15, 1.9116209*^7, 24.282, 35.4, 11.087, 6.938, 
  22767.037, 1.3, 127.993, 8.46, 34.2, 41.5, "", 2.11, 80.18}, 
 {"CHL", "South America", "Chile", "2020-04-04", 3737., 333., 22., 4., 
  195.489, 17.42, 1.151, 0.209, 48613., 4483., 2.543, 0.235, "", "", 
  "tests performed", 73.15, 1.9116209*^7, 24.282, 35.4, 11.087, 6.938, 
  22767.037, 1.3, 127.993, 8.46, 34.2, 41.5, "", 2.11, 80.18}, 
 {"CHL", "South America", "Chile", "2020-04-05", 4161., 424., 27., 5., 
  217.669, 22.18, 1.412, 0.262, 51956., 3343., 2.718, 0.175, "", "", 
  "tests performed", 73.15, 1.9116209*^7, 24.282, 35.4, 11.087, 6.938, 
  22767.037, 1.3, 127.993, 8.46, 34.2, 41.5, "", 2.11, 80.18}, 
 {"CHL", "South America", "Chile", "2020-04-06", 4471., 310., 34., 7., 
  233.885, 16.217, 1.779, 0.366, 54864., 2908., 2.87, 0.152, "", "", 
  "tests performed", 73.15, 1.9116209*^7, 24.282, 35.4, 11.087, 6.938, 
  22767.037, 1.3, 127.993, 8.46, 34.2, 41.5, "", 2.11, 80.18}, 
 {"CHL", "South America", "Chile", "2020-04-07", 4815., 344., 37., 3., 
  251.88, 17.995, 1.936, 0.157, 57122., 2258., 2.988, 0.118, "", "", 
  "tests performed", 73.15, 1.9116209*^7, 24.282, 35.4, 11.087, 6.938, 
  22767.037, 1.3, 127.993, 8.46, 34.2, 41.5, "", 2.11, 80.18}, 
 {"CHL", "South America", "Chile", "2020-04-08", 5116., 301., 43., 6., 
  267.626, 15.746, 2.249, 0.314, 60391., 3269., 3.159, 0.171, 3193., 0.167, 
  "tests performed", 73.15, 1.9116209*^7, 24.282, 35.4, 11.087, 6.938, 
  22767.037, 1.3, 127.993, 8.46, 34.2, 41.5, "", 2.11, 80.18}, 
 {"CHL", "South America", "Chile", "2020-04-09", 5546., 430., 48., 5., 
  290.12, 22.494, 2.511, 0.262, 68353., 7962., 3.576, 0.417, 3947., 0.206, 
  "tests performed", 73.15, 1.9116209*^7, 24.282, 35.4, 11.087, 6.938, 
  22767.037, 1.3, 127.993, 8.46, 34.2, 41.5, "", 2.11, 80.18}, 
 {"CHL", "South America", "Chile", "2020-04-10", 5972., 426., 57., 9., 
  312.405, 22.285, 2.982, 0.471, 72797., 4444., 3.808, 0.232, 4095., 0.214, 
  "tests performed", 73.15, 1.9116209*^7, 24.282, 35.4, 11.087, 6.938, 
  22767.037, 1.3, 127.993, 8.46, 34.2, 41.5, "", 2.11, 80.18}, 
 {"CHL", "South America", "Chile", "2020-04-11", 6501., 529., 65., 8., 
  340.078, 27.673, 3.4, 0.418, 76374., 3577., 3.995, 0.187, 3966., 0.207, 
  "tests performed", 73.15, 1.9116209*^7, 24.282, 35.4, 11.087, 6.938, 
  22767.037, 1.3, 127.993, 8.46, 34.2, 41.5, "", 2.11, 80.18}, 
 {"CHL", "South America", "Chile", "2020-04-12", 6927., 426., 73., 8., 
  362.363, 22.285, 3.819, 0.418, 82271., 5897., 4.304, 0.308, 4331., 0.227, 
  "tests performed", 73.15, 1.9116209*^7, 24.282, 35.4, 11.087, 6.938, 
  22767.037, 1.3, 127.993, 8.46, 34.2, 41.5, "", 2.11, 80.18}, 
 {"CHL", "South America", "Chile", "2020-04-13", 7213., 286., 80., 7., 
  377.324, 14.961, 4.185, 0.366, 85035., 2764., 4.448, 0.145, 4310., 0.225, 
  "tests performed", 73.15, 1.9116209*^7, 24.282, 35.4, 11.087, 6.938, 
  22767.037, 1.3, 127.993, 8.46, 34.2, 41.5, "", 2.11, 80.18}, 
 {"CHL", "South America", "Chile", "2020-04-14", 7525., 312., 82., 2., 
  393.645, 16.321, 4.29, 0.105, 87794., 2759., 4.593, 0.144, 4382., 0.229, 
  "tests performed", 73.15, 1.9116209*^7, 24.282, 35.4, 11.087, 6.938, 
  22767.037, 1.3, 127.993, 8.46, 34.2, 41.5, "", 2.11, 80.18}, 
 {"CHL", "South America", "Chile", "2020-04-15", 7917., 392., 92., 10., 
  414.151, 20.506, 4.813, 0.523, 91873., 4079., 4.806, 0.213, 4497., 0.235, 
  "tests performed", 73.15, 1.9116209*^7, 24.282, 35.4, 11.087, 6.938, 
  22767.037, 1.3, 127.993, 8.46, 34.2, 41.5, "", 2.11, 80.18}, 
 {"CHL", "South America", "Chile", "2020-04-16", 8273., 356., 94., 2., 
  432.774, 18.623, 4.917, 0.105, 98424., 6551., 5.149, 0.343, 4296., 0.225, 
  "tests performed", 73.15, 1.9116209*^7, 24.282, 35.4, 11.087, 6.938, 
  22767.037, 1.3, 127.993, 8.46, 34.2, 41.5, "", 2.11, 80.18}, 
 {"CHL", "South America", "Chile", "2020-04-17", 8807., 534., 105., 11., 
  460.709, 27.934, 5.493, 0.575, 103873., 5449., 5.434, 0.285, 4439., 0.232, 
  "tests performed", 73.15, 1.9116209*^7, 24.282, 35.4, 11.087, 6.938, 
  22767.037, 1.3, 127.993, 8.46, 34.2, 41.5, "", 2.11, 80.18}, 
 {"CHL", "South America", "Chile", "2020-04-18", 9252., 445., 116., 11., 
  483.987, 23.279, 6.068, 0.575, 108891., 5018., 5.696, 0.262, 4645., 0.243, 
  "tests performed", 73.15, 1.9116209*^7, 24.282, 35.4, 11.087, 6.938, 
  22767.037, 1.3, 127.993, 8.46, 34.2, 41.5, "", 2.11, 80.18}, 
 {"CHL", "South America", "Chile", "2020-04-19", 9730., 478., 126., 10., 
  508.992, 25.005, 6.591, 0.523, 113649., 4758., 5.945, 0.249, 4483., 0.235, 
  "tests performed", 73.15, 1.9116209*^7, 24.282, 35.4, 11.087, 6.938, 
  22767.037, 1.3, 127.993, 8.46, 34.2, 41.5, "", 2.11, 80.18}, 
 {"CHL", "South America", "Chile", "2020-04-20", 10088., 358., 133., 7., 
  527.72, 18.728, 6.957, 0.366, 118827., 5178., 6.216, 0.271, 4827., 0.253, 
  "tests performed", 73.15, 1.9116209*^7, 24.282, 35.4, 11.087, 6.938, 
  22767.037, 1.3, 127.993, 8.46, 34.2, 41.5, "", 2.11, 80.18}, 
 {"CHL", "South America", "Chile", "2020-04-21", 10507., 419., 139., 6., 
  549.638, 21.919, 7.271, 0.314, 122357., 3530., 6.401, 0.185, 4938., 0.258, 
  "tests performed", 73.15, 1.9116209*^7, 24.282, 35.4, 11.087, 6.938, 
  22767.037, 1.3, 127.993, 8.46, 34.2, 41.5, "", 2.11, 80.18}, 
 {"CHL", "South America", "Chile", "2020-04-22", 10832., 325., 147., 8., 
  566.64, 17.001, 7.69, 0.418, 128722., 6365., 6.734, 0.333, 5264., 0.275, 
  "tests performed", 73.15, 1.9116209*^7, 24.282, 35.4, 11.087, 6.938, 
  22767.037, 1.3, 127.993, 8.46, 34.2, 41.5, "", 2.11, 80.18}, 
 {"CHL", "South America", "Chile", "2020-04-23", 11296., 464., 160., 13., 
  590.912, 24.273, 8.37, 0.68, 135147., 6425., 7.07, 0.336, 5246., 0.274, 
  "tests performed", 73.15, 1.9116209*^7, 24.282, 35.4, 11.087, 6.938, 
  22767.037, 1.3, 127.993, 8.46, 34.2, 41.5, "", 2.11, 80.18}, 
 {"CHL", "South America", "Chile", "2020-04-24", 11812., 516., 168., 8., 
  617.905, 26.993, 8.788, 0.418, 142267., 7120., 7.442, 0.372, 5485., 0.287, 
  "tests performed", 73.15, 1.9116209*^7, 24.282, 35.4, 11.087, 6.938, 
  22767.037, 1.3, 127.993, 8.46, 34.2, 41.5, "", 2.11, 80.18}, 
 {"CHL", "South America", "Chile", "2020-04-25", 12306., 494., 174., 6., 
  643.747, 25.842, 9.102, 0.314, 149212., 6945., 7.806, 0.363, 5760., 0.301, 
  "tests performed", 73.15, 1.9116209*^7, 24.282, 35.4, 11.087, 6.938, 
  22767.037, 1.3, 127.993, 8.46, 34.2, 41.5, "", 2.11, 80.18}, 
 {"CHL", "South America", "Chile", "2020-04-26", 12858., 552., 181., 7., 
  672.623, 28.876, 9.468, 0.366, 155975., 6763., 8.159, 0.354, 6047., 0.316, 
  "tests performed", 73.15, 1.9116209*^7, 24.282, 35.4, 11.087, 6.938, 
  22767.037, 1.3, 127.993, 8.46, 34.2, 41.5, "", 2.11, 80.18}, 
 {"CHL", "South America", "Chile", "2020-04-27", 13331., 473., 189., 8., 
  697.366, 24.743, 9.887, 0.418, 161235., 5260., 8.434, 0.275, 6058., 0.317, 
  "tests performed", 73.15, 1.9116209*^7, 24.282, 35.4, 11.087, 6.938, 
  22767.037, 1.3, 127.993, 8.46, 34.2, 41.5, "", 2.11, 80.18}, 
 {"CHL", "South America", "Chile", "2020-04-28", 13813., 482., 198., 9., 
  722.581, 25.214, 10.358, 0.471, 166165., 4930., 8.692, 0.258, 6258., 0.327, 
  "tests performed", 73.15, 1.9116209*^7, 24.282, 35.4, 11.087, 6.938, 
  22767.037, 1.3, 127.993, 8.46, 34.2, 41.5, "", 2.11, 80.18}, 
 {"CHL", "South America", "Chile", "2020-04-29", 14365., 552., 207., 9., 
  751.457, 28.876, 10.829, 0.471, 172619., 6454., 9.03, 0.338, 6271., 0.328, 
  "tests performed", 73.15, 1.9116209*^7, 24.282, 35.4, 11.087, 6.938, 
  22767.037, 1.3, 127.993, 8.46, 34.2, 41.5, "", 2.11, 80.18}, 
 {"CHL", "South America", "Chile", "2020-04-30", 14885., 520., 216., 9., 
  778.659, 27.202, 11.299, 0.471, 180517., 7898., 9.443, 0.413, 6481., 0.339, 
  "tests performed", 73.15, 1.9116209*^7, 24.282, 35.4, 11.087, 6.938, 
  22767.037, 1.3, 127.993, 8.46, 34.2, 41.5, "", 2.11, 80.18}, 
 {"CHL", "South America", "Chile", "2020-05-01", 16023., 1138., 227., 11., 
  838.189, 59.531, 11.875, 0.575, 189433., 8916., 9.91, 0.466, 6738., 0.352, 
  "tests performed", 73.15, 1.9116209*^7, 24.282, 35.4, 11.087, 6.938, 
  22767.037, 1.3, 127.993, 8.46, 34.2, 41.5, "", 2.11, 80.18}, 
 {"CHL", "South America", "Chile", "2020-05-02", 17008., 985., 234., 7., 
  889.716, 51.527, 12.241, 0.366, 199400., 9967., 10.431, 0.521, 7170., 
  0.375, "tests performed", 73.15, 1.9116209*^7, 24.282, 35.4, 11.087, 6.938, 
  22767.037, 1.3, 127.993, 8.46, 34.2, 41.5, "", 2.11, 80.18}, 
 {"CHL", "South America", "Chile", "2020-05-03", 18435., 1427., 247., 13., 
  964.365, 74.649, 12.921, 0.68, 206218., 6818., 10.788, 0.357, 7178., 0.375, 
  "tests performed", 73.15, 1.9116209*^7, 24.282, 35.4, 11.087, 6.938, 
  22767.037, 1.3, 127.993, 8.46, 34.2, 41.5, "", 2.11, 80.18}, 
 {"CHL", "South America", "Chile", "2020-05-04", 19663., 1228., 260., 13., 
  1028.604, 64.239, 13.601, 0.68, 214131., 7913., 11.202, 0.414, 7557., 
  0.395, "tests performed", 73.15, 1.9116209*^7, 24.282, 35.4, 11.087, 6.938, 
  22767.037, 1.3, 127.993, 8.46, 34.2, 41.5, "", 2.11, 80.18}, 
 {"CHL", "South America", "Chile", "2020-05-05", 20643., 980., 270., 10., 
  1079.869, 51.265, 14.124, 0.523, 222095., 7964., 11.618, 0.417, 7990., 
  0.418, "tests performed", 73.15, 1.9116209*^7, 24.282, 35.4, 11.087, 6.938, 
  22767.037, 1.3, 127.993, 8.46, 34.2, 41.5, "", 2.11, 80.18}, 
 {"CHL", "South America", "Chile", "2020-05-06", 22016., 1373., 275., 5., 
  1151.693, 71.824, 14.386, 0.262, 232108., 10013., 12.142, 0.524, 8498., 
  0.445, "tests performed", 73.15, 1.9116209*^7, 24.282, 35.4, 11.087, 6.938, 
  22767.037, 1.3, 127.993, 8.46, 34.2, 41.5, "", 2.11, 80.18}, 
 {"CHL", "South America", "Chile", "2020-05-07", 23048., 1032., 281., 6., 
  1205.678, 53.986, 14.7, 0.314, 244226., 12118., 12.776, 0.634, 9101., 
  0.476, "tests performed", 73.15, 1.9116209*^7, 24.282, 35.4, 11.087, 6.938, 
  22767.037, 1.3, 127.993, 8.46, 34.2, 41.5, "", 2.11, 80.18}, 
 {"CHL", "South America", "Chile", "2020-05-08", 24581., 1533., 285., 4., 
  1285.872, 80.194, 14.909, 0.209, 255961., 11735., 13.39, 0.614, 9504., 
  0.497, "tests performed", 75.93, 1.9116209*^7, 24.282, 35.4, 11.087, 6.938, 
  22767.037, 1.3, 127.993, 8.46, 34.2, 41.5, "", 2.11, 80.18}, 
 {"CHL", "South America", "Chile", "2020-05-09", 25972., 1391., 294., 9., 
  1358.638, 72.765, 15.38, 0.471, 267904., 11943., 14.014, 0.625, 9786., 
  0.512, "tests performed", 75.93, 1.9116209*^7, 24.282, 35.4, 11.087, 6.938, 
  22767.037, 1.3, 127.993, 8.46, 34.2, 41.5, "", 2.11, 80.18}, 
 {"CHL", "South America", "Chile", "2020-05-10", 27219., 1247., 304., 10., 
  1423.87, 65.233, 15.903, 0.523, 280684., 12780., 14.683, 0.669, 10638., 
  0.556, "tests performed", 75.93, 1.9116209*^7, 24.282, 35.4, 11.087, 6.938, 
  22767.037, 1.3, 127.993, 8.46, 34.2, 41.5, "", 2.11, 80.18}, 
 {"CHL", "South America", "Chile", "2020-05-11", 28866., 1647., 312., 8., 
  1510.027, 86.157, 16.321, 0.418, 294057., 13373., 15.383, 0.7, 11418., 
  0.597, "tests performed", 75.93, 1.9116209*^7, 24.282, 35.4, 11.087, 6.938, 
  22767.037, 1.3, 127.993, 8.46, 34.2, 41.5, "", 2.11, 80.18}, 
 {"CHL", "South America", "Chile", "2020-05-12", 30063., 1197., 323., 11., 
  1572.644, 62.617, 16.897, 0.575, 303340., 9283., 15.868, 0.486, 11606., 
  0.607, "tests performed", 75.93, 1.9116209*^7, 24.282, 35.4, 11.087, 6.938, 
  22767.037, 1.3, 127.993, 8.46, 34.2, 41.5, "", 2.11, 80.18}, 
 {"CHL", "South America", "Chile", "2020-05-13", 31721., 1658., 335., 12., 
  1659.377, 86.733, 17.524, 0.628, 313750., 10410., 16.413, 0.545, 11663., 
  0.61, "tests performed", 75.93, 1.9116209*^7, 24.282, 35.4, 11.087, 6.938, 
  22767.037, 1.3, 127.993, 8.46, 34.2, 41.5, "", 2.11, 80.18}, 
 {"CHL", "South America", "Chile", "2020-05-14", 34381., 2660., 346., 11., 
  1798.526, 139.149, 18.1, 0.575, 325417., 11667., 17.023, 0.61, 11599., 
  0.607, "tests performed", 75.93, 1.9116209*^7, 24.282, 35.4, 11.087, 6.938, 
  22767.037, 1.3, 127.993, 8.46, 34.2, 41.5, "", 2.11, 80.18}, 
 {"CHL", "South America", "Chile", "2020-05-15", 37040., 2659., 358., 12., 
  1937.623, 139.097, 18.728, 0.628, 341512., 16095., 17.865, 0.842, 12222., 
  0.639, "tests performed", 78.24, 1.9116209*^7, 24.282, 35.4, 11.087, 6.938, 
  22767.037, 1.3, 127.993, 8.46, 34.2, 41.5, "", 2.11, 80.18}, 
 {"CHL", "South America", "Chile", "2020-05-16", 39542., 2502., 394., 36., 
  2068.506, 130.884, 20.611, 1.883, 350325., 8813., 18.326, 0.461, 11774., 
  0.616, "tests performed", 78.24, 1.9116209*^7, 24.282, 35.4, 11.087, 6.938, 
  22767.037, 1.3, 127.993, 8.46, 34.2, 41.5, "", 2.11, 80.18}, 
 {"CHL", "South America", "Chile", "2020-05-17", 41428., 1886., 421., 27., 
  2167.166, 98.66, 22.023, 1.412, 363496., 13171., 19.015, 0.689, 11830., 
  0.619, "tests performed", 78.24, 1.9116209*^7, 24.282, 35.4, 11.087, 6.938, 
  22767.037, 1.3, 127.993, 8.46, 34.2, 41.5, "", 2.11, 80.18}, 
 {"CHL", "South America", "Chile", "2020-05-18", 43781., 2353., 450., 29., 
  2290.255, 123.089, 23.54, 1.517, 381011., 17515., 19.931, 0.916, 12422., 
  0.65, "tests performed", 78.24, 1.9116209*^7, 24.282, 35.4, 11.087, 6.938, 
  22767.037, 1.3, 127.993, 8.46, 34.2, 41.5, "", 2.11, 80.18}, 
 {"CHL", "South America", "Chile", "2020-05-19", 46059., 2278., 478., 28., 
  2409.421, 119.166, 25.005, 1.465, 397200., 16189., 20.778, 0.847, 13409., 
  0.701, "tests performed", 78.24, 1.9116209*^7, 24.282, 35.4, 11.087, 6.938, 
  22767.037, 1.3, 127.993, 8.46, 34.2, 41.5, "", 2.11, 80.18}, 
 {"CHL", "South America", "Chile", "2020-05-20", 49579., 3520., 509., 31., 
  2593.558, 184.137, 26.627, 1.622, 409669., 12469., 21.43, 0.652, 13703., 
  0.717, "tests performed", 78.24, 1.9116209*^7, 24.282, 35.4, 11.087, 6.938, 
  22767.037, 1.3, 127.993, 8.46, 34.2, 41.5, "", 2.11, 80.18}, 
 {"CHL", "South America", "Chile", "2020-05-21", 53617., 4038., 544., 35., 
  2804.793, 211.234, 28.458, 1.831, 426003., 16334., 22.285, 0.854, 14369., 
  0.752, "tests performed", 78.24, 1.9116209*^7, 24.282, 35.4, 11.087, 6.938, 
  22767.037, 1.3, 127.993, 8.46, 34.2, 41.5, "", 2.11, 80.18}, 
 {"CHL", "South America", "Chile", "2020-05-22", 57581., 3964., 589., 45., 
  3012.156, 207.363, 30.812, 2.354, 442093., 16090., 23.127, 0.842, 14369., 
  0.752, "tests performed", 78.24, 1.9116209*^7, 24.282, 35.4, 11.087, 6.938, 
  22767.037, 1.3, 127.993, 8.46, 34.2, 41.5, "", 2.11, 80.18}, 
 {"CHL", "South America", "Chile", "2020-05-23", 61857., 4276., 630., 41., 
  3235.84, 223.685, 32.956, 2.145, 457332., 15239., 23.924, 0.797, 15287., 
  0.8, "tests performed", 78.24, 1.9116209*^7, 24.282, 35.4, 11.087, 6.938, 
  22767.037, 1.3, 127.993, 8.46, 34.2, 41.5, "", 2.11, 80.18}, 
 {"CHL", "South America", "Chile", "2020-05-24", 65393., 3536., 673., 43., 
  3420.814, 184.974, 35.206, 2.249, 471758., 14426., 24.678, 0.755, 15466., 
  0.809, "tests performed", 78.24, 1.9116209*^7, 24.282, 35.4, 11.087, 6.938, 
  22767.037, 1.3, 127.993, 8.46, 34.2, 41.5, "", 2.11, 80.18}, 
 {"CHL", "South America", "Chile", "2020-05-25", 69102., 3709., 718., 45., 
  3614.838, 194.024, 37.56, 2.354, 488041., 16283., 25.53, 0.852, 15290., 
  0.8, "tests performed", 78.24, 1.9116209*^7, 24.282, 35.4, 11.087, 6.938, 
  22767.037, 1.3, 127.993, 8.46, 34.2, 41.5, "", 2.11, 80.18}, 
 {"CHL", "South America", "Chile", "2020-05-26", 73997., 4895., 761., 43., 
  3870.903, 256.065, 39.809, 2.249, 501125., 13084., 26.215, 0.684, 14846., 
  0.777, "tests performed", 78.24, 1.9116209*^7, 24.282, 35.4, 11.087, 6.938, 
  22767.037, 1.3, 127.993, 8.46, 34.2, 41.5, "", 2.11, 80.18}, 
 {"CHL", "South America", "Chile", "2020-05-27", 77961., 3964., 806., 45., 
  4078.267, 207.363, 42.163, 2.354, 514523., 13398., 26.916, 0.701, 14979., 
  0.784, "tests performed", 78.24, 1.9116209*^7, 24.282, 35.4, 11.087, 6.938, 
  22767.037, 1.3, 127.993, 8.46, 34.2, 41.5, "", 2.11, 80.18}, 
 {"CHL", "South America", "Chile", "2020-05-28", 82289., 4328., 841., 35., 
  4304.671, 226.405, 43.994, 1.831, 530173., 15650., 27.734, 0.819, 14881., 
  0.778, "tests performed", 78.24, 1.9116209*^7, 24.282, 35.4, 11.087, 6.938, 
  22767.037, 1.3, 127.993, 8.46, 34.2, 41.5, "", 2.11, 80.18}, 
 {"CHL", "South America", "Chile", "2020-05-29", 86943., 4654., 890., 49., 
  4548.13, 243.458, 46.557, 2.563, 546506., 16333., 28.589, 0.854, 14916., 
  0.78, "tests performed", 78.24, 1.9116209*^7, 24.282, 35.4, 11.087, 6.938, 
  22767.037, 1.3, 127.993, 8.46, 34.2, 41.5, "", 2.11, 80.18}, 
 {"CHL", "South America", "Chile", "2020-05-30", 90638., 3695., 944., 54., 
  4741.421, 193.291, 49.382, 2.825, 563320., 16814., 29.468, 0.88, 15141., 
  0.792, "tests performed", 78.24, 1.9116209*^7, 24.282, 35.4, 11.087, 6.938, 
  22767.037, 1.3, 127.993, 8.46, 34.2, 41.5, "", 2.11, 80.18}, 
 {"CHL", "South America", "Chile", "2020-05-31", 94858., 4220., 997., 53., 
  4962.176, 220.755, 52.155, 2.773, 582440., 19120., 30.468, 1., 15812., 
  0.827, "tests performed", 78.24, 1.9116209*^7, 24.282, 35.4, 11.087, 6.938, 
  22767.037, 1.3, 127.993, 8.46, 34.2, 41.5, "", 2.11, 80.18}, 
 {"CHL", "South America", "Chile", "2020-06-01", 99688., 4830., 1054., 57., 
  5214.841, 252.665, 55.136, 2.982, 599190., 16750., 31.345, 0.876, 15878., 
  0.831, "tests performed", 78.24, 1.9116209*^7, 24.282, 35.4, 11.087, 6.938, 
  22767.037, 1.3, 127.993, 8.46, 34.2, 41.5, "", 2.11, 80.18}, 
 {"CHL", "South America", "Chile", "2020-06-02", 105159., 5471., 1113., 59., 
  5501.038, 286.197, 58.223, 3.086, 612772., 13582., 32.055, 0.71, 15950., 
  0.834, "tests performed", 78.24, 1.9116209*^7, 24.282, 35.4, 11.087, 6.938, 
  22767.037, 1.3, 127.993, 8.46, 34.2, 41.5, "", 2.11, 80.18}, 
 {"CHL", "South America", "Chile", "2020-06-03", 108686., 3527., 1188., 75., 
  5685.542, 184.503, 62.146, 3.923, 628318., 15546., 32.868, 0.813, 16256., 
  0.85, "tests performed", 78.24, 1.9116209*^7, 24.282, 35.4, 11.087, 6.938, 
  22767.037, 1.3, 127.993, 8.46, 34.2, 41.5, "", 2.11, 80.18}, 
 {"CHL", "South America", "Chile", "2020-06-04", 113628., 4942., 1275., 87., 
  5944.066, 258.524, 66.697, 4.551, 646776., 18458., 33.834, 0.966, 16658., 
  0.871, "tests performed", 78.24, 1.9116209*^7, 24.282, 35.4, 11.087, 6.938, 
  22767.037, 1.3, 127.993, 8.46, 34.2, 41.5, "", 2.11, 80.18}, 
 {"CHL", "South America", "Chile", "2020-06-05", 118292., 4664., 1356., 81., 
  6188.047, 243.981, 70.935, 4.237, 668556., 21780., 34.973, 1.139, 17436., 
  0.912, "tests performed", 78.24, 1.9116209*^7, 24.282, 35.4, 11.087, 6.938, 
  22767.037, 1.3, 127.993, 8.46, 34.2, 41.5, "", 2.11, 80.18}, 
 {"CHL", "South America", "Chile", "2020-06-06", 122499., 4207., 1448., 92., 
  6408.122, 220.075, 75.747, 4.813, 687510., 18954., 35.965, 0.992, 17741., 
  0.928, "tests performed", 78.24, 1.9116209*^7, 24.282, 35.4, 11.087, 6.938, 
  22767.037, 1.3, 127.993, 8.46, 34.2, 41.5, "", 2.11, 80.18}, 
 {"CHL", "South America", "Chile", "2020-06-07", 127745., 5246., 1541., 93., 
  6682.549, 274.427, 80.612, 4.865, 708773., 21263., 37.077, 1.112, 18048., 
  0.944, "tests performed", 78.24, 1.9116209*^7, 24.282, 35.4, 11.087, 6.938, 
  22767.037, 1.3, 127.993, 8.46, 34.2, 41.5, "", 2.11, 80.18}, 
 {"CHL", "South America", "Chile", "2020-06-08", 134150., 6405., 2190., 649., 
  7017.605, 335.056, 114.562, 33.95, 728815., 20042., 38.125, 1.048, 18518., 
  0.969, "tests performed", 78.24, 1.9116209*^7, 24.282, 35.4, 11.087, 6.938, 
  22767.037, 1.3, 127.993, 8.46, 34.2, 41.5, "", 2.11, 80.18}, 
 {"CHL", "South America", "Chile", "2020-06-09", 138846., 4696., 2264., 74., 
  7263.26, 245.655, 118.434, 3.871, 746592., 17777., 39.055, 0.93, 19117., 
  1., "tests performed", 78.24, 1.9116209*^7, 24.282, 35.4, 11.087, 6.938, 
  22767.037, 1.3, 127.993, 8.46, 34.2, 41.5, "", 2.11, 80.18}, 
 {"CHL", "South America", "Chile", "2020-06-10", 142759., 3913., 2283., 19., 
  7467.956, 204.695, 119.427, 0.994, 761067., 14475., 39.813, 0.757, 18964., 
  0.992, "tests performed", 78.24, 1.9116209*^7, 24.282, 35.4, 11.087, 6.938, 
  22767.037, 1.3, 127.993, 8.46, 34.2, 41.5, "", 2.11, 80.18}, 
 {"CHL", "South America", "Chile", "2020-06-11", 148496., 5737., 2475., 192., 
  7768.067, 300.112, 129.471, 10.044, 781043., 19976., 40.858, 1.045, 19181., 
  1.003, "tests performed", 78.24, 1.9116209*^7, 24.282, 35.4, 11.087, 6.938, 
  22767.037, 1.3, 127.993, 8.46, 34.2, 41.5, "", 2.11, 80.18}, 
 {"CHL", "South America", "Chile", "2020-06-12", 154092., 5596., 2648., 173., 
  8060.803, 292.736, 138.521, 9.05, 799776., 18733., 41.838, 0.98, 18746., 
  0.981, "tests performed", 78.24, 1.9116209*^7, 24.282, 35.4, 11.087, 6.938, 
  22767.037, 1.3, 127.993, 8.46, 34.2, 41.5, "", 2.11, 80.18}, 
 {"CHL", "South America", "Chile", "2020-06-13", 160846., 6754., 2870., 222., 
  8414.116, 353.313, 150.134, 11.613, 819999., 20223., 42.895, 1.058, 18927., 
  0.99, "tests performed", 78.24, 1.9116209*^7, 24.282, 35.4, 11.087, 6.938, 
  22767.037, 1.3, 127.993, 8.46, 34.2, 41.5, "", 2.11, 80.18}, 
 {"CHL", "South America", "Chile", "2020-06-14", 167355., 6509., 3101., 231., 
  8754.612, 340.496, 162.218, 12.084, 840150., 20151., 43.95, 1.054, 18768., 
  0.982, "tests performed", 78.24, 1.9116209*^7, 24.282, 35.4, 11.087, 6.938, 
  22767.037, 1.3, 127.993, 8.46, 34.2, 41.5, "", 2.11, 80.18}, 
 {"CHL", "South America", "Chile", "2020-06-15", 174293., 6938., 3323., 222., 
  9117.55, 362.938, 173.832, 11.613, 858958., 18808., 44.933, 0.984, 18592., 
  0.973, "tests performed", 78.24, 1.9116209*^7, 24.282, 35.4, 11.087, 6.938, 
  22767.037, 1.3, 127.993, 8.46, 34.2, 41.5, "", 2.11, 80.18}, 
 {"CHL", "South America", "Chile", "2020-06-16", 179436., 5143., 3362., 39., 
  9386.589, 269.039, 175.872, 2.04, 873533., 14575., 45.696, 0.762, 18134., 
  0.949, "tests performed", 78.24, 1.9116209*^7, 24.282, 35.4, 11.087, 6.938, 
  22767.037, 1.3, 127.993, 8.46, 34.2, 41.5, "", 2.11, 80.18}, 
 {"CHL", "South America", "Chile", "2020-06-17", 184449., 5013., 3383., 21., 
  9648.827, 262.238, 176.97, 1.099, 886169., 12636., 46.357, 0.661, 17872., 
  0.935, "tests performed", 78.24, 1.9116209*^7, 24.282, 35.4, 11.087, 6.938, 
  22767.037, 1.3, 127.993, 8.46, 34.2, 41.5, "", 2.11, 80.18}, 
 {"CHL", "South America", "Chile", "2020-06-18", 220628., 36179., 3615., 
  232., 11541.41, 1892.582, 189.107, 12.136, 903166., 16997., 47.246, 0.889, 
  17446., 0.913, "tests performed", 78.24, 1.9116209*^7, 24.282, 35.4, 
  11.087, 6.938, 22767.037, 1.3, 127.993, 8.46, 34.2, 41.5, "", 2.11, 80.18}, 
 {"CHL", "South America", "Chile", "2020-06-19", 225103., 4475., 3841., 226., 
  11775.504, 234.095, 200.929, 11.822, 923513., 20347., 48.31, 1.064, 17677., 
  0.925, "tests performed", 78.24, 1.9116209*^7, 24.282, 35.4, 11.087, 6.938, 
  22767.037, 1.3, 127.993, 8.46, 34.2, 41.5, "", 2.11, 80.18}, 
 {"CHL", "South America", "Chile", "2020-06-20", 231393., 6290., 4093., 252., 
  12104.544, 329.04, 214.111, 13.183, 943593., 20080., 49.361, 1.05, 17656., 
  0.924, "tests performed", 78.24, 1.9116209*^7, 24.282, 35.4, 11.087, 6.938, 
  22767.037, 1.3, 127.993, 8.46, 34.2, 41.5, "", 2.11, 80.18}, 
 {"CHL", "South America", "Chile", "2020-06-21", 236748., 5355., 4295., 202., 
  12384.673, 280.129, 224.678, 10.567, 963708., 20115., 50.413, 1.052, 
  17651., 0.923, "tests performed", 78.24, 1.9116209*^7, 24.282, 35.4, 
  11.087, 6.938, 22767.037, 1.3, 127.993, 8.46, 34.2, 41.5, "", 2.11, 80.18}, 
 {"CHL", "South America", "Chile", "2020-06-22", 242355., 5607., 4479., 184., 
  12677.984, 293.311, 234.304, 9.625, 982353., 18645., 51.388, 0.975, 17628., 
  0.922, "tests performed", 78.24, 1.9116209*^7, 24.282, 35.4, 11.087, 6.938, 
  22767.037, 1.3, 127.993, 8.46, 34.2, 41.5, "", 2.11, 80.18}, 
 {"CHL", "South America", "Chile", "2020-06-23", 246963., 4608., 4502., 23., 
  12919.036, 241.052, 235.507, 1.203, 995060., 12707., 52.053, 0.665, 17361., 
  0.908, "tests performed", 78.24, 1.9116209*^7, 24.282, 35.4, 11.087, 6.938, 
  22767.037, 1.3, 127.993, 8.46, 34.2, 41.5, "", 2.11, 80.18}, 
 {"CHL", "South America", "Chile", "2020-06-24", 250767., 3804., 4505., 3., 
  13118.03, 198.993, 235.664, 0.157, 1.007635*^6, 12575., 52.711, 0.658, 
  17352., 0.908, "tests performed", 78.24, 1.9116209*^7, 24.282, 35.4, 
  11.087, 6.938, 22767.037, 1.3, 127.993, 8.46, 34.2, 41.5, "", 2.11, 80.18}, 
 {"CHL", "South America", "Chile", "2020-06-25", 254416., 3649., 4731., 226., 
  13308.915, 190.885, 247.486, 11.822, 1.025081*^6, 17446., 53.624, 0.913, 
  17416., 0.911, "tests performed", 78.24, 1.9116209*^7, 24.282, 35.4, 
  11.087, 6.938, 22767.037, 1.3, 127.993, 8.46, 34.2, 41.5, "", 2.11, 80.18}, 
 {"CHL", "South America", "Chile", "2020-06-26", 259064., 4648., 4903., 172., 
  13552.059, 243.144, 256.484, 8.998, 1.04333*^6, 18249., 54.578, 0.955, 
  17117., 0.895, "tests performed", 78.24, 1.9116209*^7, 24.282, 35.4, 
  11.087, 6.938, 22767.037, 1.3, 127.993, 8.46, 34.2, 41.5, "", 2.11, 80.18}, 
 {"CHL", "South America", "Chile", "2020-06-27", 263360., 4296., 5068., 165., 
  13776.79, 224.731, 265.115, 8.631, 1.061274*^6, 17944., 55.517, 0.939, 
  16812., 0.879, "tests performed", 78.24, 1.9116209*^7, 24.282, 35.4, 
  11.087, 6.938, 22767.037, 1.3, 127.993, 8.46, 34.2, 41.5, "", 2.11, 80.18}, 
 {"CHL", "South America", "Chile", "2020-06-28", 267766., 4406., 5347., 279., 
  14007.275, 230.485, 279.71, 14.595, 1.079644*^6, 18370., 56.478, 0.961, 
  16562., 0.866, "tests performed", 78.24, 1.9116209*^7, 24.282, 35.4, 
  11.087, 6.938, 22767.037, 1.3, 127.993, 8.46, 34.2, 41.5, "", 2.11, 80.18}, 
 {"CHL", "South America", "Chile", "2020-06-29", 271982., 4216., 5509., 162., 
  14227.821, 220.546, 288.185, 8.474, 1.096443*^6, 16799., 57.357, 0.879, 
  16299., 0.853, "tests performed", 78.24, 1.9116209*^7, 24.282, 35.4, 
  11.087, 6.938, 22767.037, 1.3, 127.993, 8.46, 34.2, 41.5, "", 2.11, 80.18}, 
 {"CHL", "South America", "Chile", "2020-06-30", 275999., 4017., 5575., 66., 
  14437.957, 210.136, 291.637, 3.453, 1.109792*^6, 13349., 58.055, 0.698, 
  16390., 0.857, "tests performed", 78.24, 1.9116209*^7, 24.282, 35.4, 
  11.087, 6.938, 22767.037, 1.3, 127.993, 8.46, 34.2, 41.5, "", 2.11, 80.18}, 
 {"CHL", "South America", "Chile", "2020-07-01", 279393., 3394., 5688., 113., 
  14615.502, 177.546, 297.549, 5.911, 1.120177*^6, 10385., 58.598, 0.543, 
  16077., 0.841, "tests performed", 78.24, 1.9116209*^7, 24.282, 35.4, 
  11.087, 6.938, 22767.037, 1.3, 127.993, 8.46, 34.2, 41.5, "", 2.11, 80.18}, 
 {"CHL", "South America", "Chile", "2020-07-02", 282043., 2650., 5753., 65., 
  14754.128, 138.626, 300.949, 3.4, 1.131008*^6, 10831., 59.165, 0.567, 
  15132., 0.792, "tests performed", 78.24, 1.9116209*^7, 24.282, 35.4, 
  11.087, 6.938, 22767.037, 1.3, 127.993, 8.46, 34.2, 41.5, "", 2.11, 80.18}, 
 {"CHL", "South America", "Chile", "2020-07-03", 284541., 2498., 5920., 167., 
  14884.803, 130.674, 309.685, 8.736, 1.146593*^6, 15585., 59.98, 0.815, 
  14752., 0.772, "tests performed", "", 1.9116209*^7, 24.282, 35.4, 11.087, 
  6.938, 22767.037, 1.3, 127.993, 8.46, 34.2, 41.5, "", 2.11, 80.18}, 
 {"CHL", "South America", "Chile", "2020-07-04", 288089., 3548., 6051., 131., 
  15070.404, 185.602, 316.538, 6.853, 1.163907*^6, 17314., 60.886, 0.906, 
  14662., 0.767, "tests performed", "", 1.9116209*^7, 24.282, 35.4, 11.087, 
  6.938, 22767.037, 1.3, 127.993, 8.46, 34.2, 41.5, "", 2.11, 80.18}, 
 {"CHL", "South America", "Chile", "2020-07-05", 291847., 3758., 6192., 141., 
  15266.991, 196.587, 323.914, 7.376, 1.181884*^6, 17977., 61.826, 0.94, 
  14606., 0.764, "tests performed", "", 1.9116209*^7, 24.282, 35.4, 11.087, 
  6.938, 22767.037, 1.3, 127.993, 8.46, 34.2, 41.5, "", 2.11, 80.18}, 
 {"CHL", "South America", "Chile", "2020-07-06", 295532., 3685., 6308., 116., 
  15459.76, 192.768, 329.982, 6.068, 1.198261*^6, 16377., 62.683, 0.857, 
  14545., 0.761, "tests performed", "", 1.9116209*^7, 24.282, 35.4, 11.087, 
  6.938, 22767.037, 1.3, 127.993, 8.46, 34.2, 41.5, "", 2.11, 80.18}, 
 {"CHL", "South America", "Chile", "2020-07-07", 298557., 3025., 6384., 76., 
  15618.003, 158.243, 333.957, 3.976, 1.210326*^6, 12065., 63.314, 0.631, 
  14362., 0.751, "tests performed", "", 1.9116209*^7, 24.282, 35.4, 11.087, 
  6.938, 22767.037, 1.3, 127.993, 8.46, 34.2, 41.5, "", 2.11, 80.18}, 
 {"CHL", "South America", "Chile", "2020-07-08", 301019., 2462., 6434., 50., 
  15746.794, 128.791, 336.573, 2.616, "", "", "", "", "", "", "", "", 
  1.9116209*^7, 24.282, 35.4, 11.087, 6.938, 22767.037, 1.3, 127.993, 8.46, 
  34.2, 41.5, "", 2.11, 80.18}, {"CHN", "Asia", "China", "2019-12-31", 27., 
  27., 0., 0., 0.019, 0.019, 0., 0., "", "", "", "", "", "", "", "", 
  1.439323774*^9, 147.674, 38.7, 10.641, 5.929, 15308.712, 0.7, 261.899, 
  9.74, 1.9, 48.4, "", 4.34, 76.91}, {"CHN", "Asia", "China", "2020-01-01", 
  27., 0., 0., 0., 0.019, 0., 0., 0., "", "", "", "", "", "", "", 0., 
  1.439323774*^9, 147.674, 38.7, 10.641, 5.929, 15308.712, 0.7, 261.899, 
  9.74, 1.9, 48.4, "", 4.34, 76.91}, {"CHN", "Asia", "China", "2020-01-02", 
  27., 0., 0., 0., 0.019, 0., 0., 0., "", "", "", "", "", "", "", 0., 
  1.439323774*^9, 147.674, 38.7, 10.641, 5.929, 15308.712, 0.7, 261.899, 
  9.74, 1.9, 48.4, "", 4.34, 76.91}, {"CHN", "Asia", "China", "2020-01-03", 
  44., 17., 0., 0., 0.031, 0.012, 0., 0., "", "", "", "", "", "", "", 0., 
  1.439323774*^9, 147.674, 38.7, 10.641, 5.929, 15308.712, 0.7, 261.899, 
  9.74, 1.9, 48.4, "", 4.34, 76.91}, {"CHN", "Asia", "China", "2020-01-04", 
  44., 0., 0., 0., 0.031, 0., 0., 0., "", "", "", "", "", "", "", 0., 
  1.439323774*^9, 147.674, 38.7, 10.641, 5.929, 15308.712, 0.7, 261.899, 
  9.74, 1.9, 48.4, "", 4.34, 76.91}, {"CHN", "Asia", "China", "2020-01-05", 
  59., 15., 0., 0., 0.041, 0.01, 0., 0., "", "", "", "", "", "", "", 2.78, 
  1.439323774*^9, 147.674, 38.7, 10.641, 5.929, 15308.712, 0.7, 261.899, 
  9.74, 1.9, 48.4, "", 4.34, 76.91}, {"CHN", "Asia", "China", "2020-01-06", 
  59., 0., 0., 0., 0.041, 0., 0., 0., "", "", "", "", "", "", "", 2.78, 
  1.439323774*^9, 147.674, 38.7, 10.641, 5.929, 15308.712, 0.7, 261.899, 
  9.74, 1.9, 48.4, "", 4.34, 76.91}, {"CHN", "Asia", "China", "2020-01-07", 
  59., 0., 0., 0., 0.041, 0., 0., 0., "", "", "", "", "", "", "", 2.78, 
  1.439323774*^9, 147.674, 38.7, 10.641, 5.929, 15308.712, 0.7, 261.899, 
  9.74, 1.9, 48.4, "", 4.34, 76.91}, {"CHN", "Asia", "China", "2020-01-08", 
  59., 0., 0., 0., 0.041, 0., 0., 0., "", "", "", "", "", "", "", 2.78, 
  1.439323774*^9, 147.674, 38.7, 10.641, 5.929, 15308.712, 0.7, 261.899, 
  9.74, 1.9, 48.4, "", 4.34, 76.91}, {"CHN", "Asia", "China", "2020-01-09", 
  59., 0., 0., 0., 0.041, 0., 0., 0., "", "", "", "", "", "", "", 2.78, 
  1.439323774*^9, 147.674, 38.7, 10.641, 5.929, 15308.712, 0.7, 261.899, 
  9.74, 1.9, 48.4, "", 4.34, 76.91}, {"CHN", "Asia", "China", "2020-01-10", 
  59., 0., 0., 0., 0.041, 0., 0., 0., "", "", "", "", "", "", "", 2.78, 
  1.439323774*^9, 147.674, 38.7, 10.641, 5.929, 15308.712, 0.7, 261.899, 
  9.74, 1.9, 48.4, "", 4.34, 76.91}, {"CHN", "Asia", "China", "2020-01-11", 
  59., 0., 1., 1., 0.041, 0., 0.001, 0.001, "", "", "", "", "", "", "", 2.78, 
  1.439323774*^9, 147.674, 38.7, 10.641, 5.929, 15308.712, 0.7, 261.899, 
  9.74, 1.9, 48.4, "", 4.34, 76.91}, {"CHN", "Asia", "China", "2020-01-12", 
  59., 0., 1., 0., 0.041, 0., 0.001, 0., "", "", "", "", "", "", "", 2.78, 
  1.439323774*^9, 147.674, 38.7, 10.641, 5.929, 15308.712, 0.7, 261.899, 
  9.74, 1.9, 48.4, "", 4.34, 76.91}, {"CHN", "Asia", "China", "2020-01-13", 
  59., 0., 1., 0., 0.041, 0., 0.001, 0., "", "", "", "", "", "", "", 2.78, 
  1.439323774*^9, 147.674, 38.7, 10.641, 5.929, 15308.712, 0.7, 261.899, 
  9.74, 1.9, 48.4, "", 4.34, 76.91}, {"CHN", "Asia", "China", "2020-01-14", 
  59., 0., 1., 0., 0.041, 0., 0.001, 0., "", "", "", "", "", "", "", 2.78, 
  1.439323774*^9, 147.674, 38.7, 10.641, 5.929, 15308.712, 0.7, 261.899, 
  9.74, 1.9, 48.4, "", 4.34, 76.91}, {"CHN", "Asia", "China", "2020-01-15", 
  59., 0., 2., 1., 0.041, 0., 0.001, 0.001, "", "", "", "", "", "", "", 8.33, 
  1.439323774*^9, 147.674, 38.7, 10.641, 5.929, 15308.712, 0.7, 261.899, 
  9.74, 1.9, 48.4, "", 4.34, 76.91}, {"CHN", "Asia", "China", "2020-01-16", 
  59., 0., 2., 0., 0.041, 0., 0.001, 0., "", "", "", "", "", "", "", 8.33, 
  1.439323774*^9, 147.674, 38.7, 10.641, 5.929, 15308.712, 0.7, 261.899, 
  9.74, 1.9, 48.4, "", 4.34, 76.91}, {"CHN", "Asia", "China", "2020-01-17", 
  63., 4., 2., 0., 0.044, 0.003, 0.001, 0., "", "", "", "", "", "", "", 8.33, 
  1.439323774*^9, 147.674, 38.7, 10.641, 5.929, 15308.712, 0.7, 261.899, 
  9.74, 1.9, 48.4, "", 4.34, 76.91}, {"CHN", "Asia", "China", "2020-01-18", 
  80., 17., 2., 0., 0.056, 0.012, 0.001, 0., "", "", "", "", "", "", "", 
  8.33, 1.439323774*^9, 147.674, 38.7, 10.641, 5.929, 15308.712, 0.7, 
  261.899, 9.74, 1.9, 48.4, "", 4.34, 76.91}, 
 {"CHN", "Asia", "China", "2020-01-19", 216., 136., 3., 1., 0.15, 0.094, 
  0.002, 0.001, "", "", "", "", "", "", "", 8.33, 1.439323774*^9, 147.674, 
  38.7, 10.641, 5.929, 15308.712, 0.7, 261.899, 9.74, 1.9, 48.4, "", 4.34, 
  76.91}, {"CHN", "Asia", "China", "2020-01-20", 235., 19., 3., 0., 0.163, 
  0.013, 0.002, 0., "", "", "", "", "", "", "", 8.33, 1.439323774*^9, 
  147.674, 38.7, 10.641, 5.929, 15308.712, 0.7, 261.899, 9.74, 1.9, 48.4, "", 
  4.34, 76.91}, {"CHN", "Asia", "China", "2020-01-21", 386., 151., 6., 3., 
  0.268, 0.105, 0.004, 0.002, "", "", "", "", "", "", "", 8.33, 
  1.439323774*^9, 147.674, 38.7, 10.641, 5.929, 15308.712, 0.7, 261.899, 
  9.74, 1.9, 48.4, "", 4.34, 76.91}, {"CHN", "Asia", "China", "2020-01-22", 
  526., 140., 17., 11., 0.365, 0.097, 0.012, 0.008, "", "", "", "", "", "", 
  "", 26.39, 1.439323774*^9, 147.674, 38.7, 10.641, 5.929, 15308.712, 0.7, 
  261.899, 9.74, 1.9, 48.4, "", 4.34, 76.91}, 
 {"CHN", "Asia", "China", "2020-01-23", 623., 97., 17., 0., 0.433, 0.067, 
  0.012, 0., "", "", "", "", "", "", "", 44.91, 1.439323774*^9, 147.674, 
  38.7, 10.641, 5.929, 15308.712, 0.7, 261.899, 9.74, 1.9, 48.4, "", 4.34, 
  76.91}, {"CHN", "Asia", "China", "2020-01-24", 882., 259., 26., 9., 0.613, 
  0.18, 0.018, 0.006, "", "", "", "", "", "", "", 44.91, 1.439323774*^9, 
  147.674, 38.7, 10.641, 5.929, 15308.712, 0.7, 261.899, 9.74, 1.9, 48.4, "", 
  4.34, 76.91}, {"CHN", "Asia", "China", "2020-01-25", 1323., 441., 41., 15., 
  0.919, 0.306, 0.028, 0.01, "", "", "", "", "", "", "", 47.69, 
  1.439323774*^9, 147.674, 38.7, 10.641, 5.929, 15308.712, 0.7, 261.899, 
  9.74, 1.9, 48.4, "", 4.34, 76.91}, {"CHN", "Asia", "China", "2020-01-26", 
  1988., 665., 56., 15., 1.381, 0.462, 0.039, 0.01, "", "", "", "", "", "", 
  "", 69.91, 1.439323774*^9, 147.674, 38.7, 10.641, 5.929, 15308.712, 0.7, 
  261.899, 9.74, 1.9, 48.4, "", 4.34, 76.91}, 
 {"CHN", "Asia", "China", "2020-01-27", 2775., 787., 81., 25., 1.928, 0.547, 
  0.056, 0.017, "", "", "", "", "", "", "", 69.91, 1.439323774*^9, 147.674, 
  38.7, 10.641, 5.929, 15308.712, 0.7, 261.899, 9.74, 1.9, 48.4, "", 4.34, 
  76.91}, {"CHN", "Asia", "China", "2020-01-28", 4528., 1753., 106., 25., 
  3.146, 1.218, 0.074, 0.017, "", "", "", "", "", "", "", 69.91, 
  1.439323774*^9, 147.674, 38.7, 10.641, 5.929, 15308.712, 0.7, 261.899, 
  9.74, 1.9, 48.4, "", 4.34, 76.91}, {"CHN", "Asia", "China", "2020-01-29", 
  5994., 1466., 132., 26., 4.164, 1.019, 0.092, 0.018, "", "", "", "", "", 
  "", "", 69.91, 1.439323774*^9, 147.674, 38.7, 10.641, 5.929, 15308.712, 
  0.7, 261.899, 9.74, 1.9, 48.4, "", 4.34, 76.91}, 
 {"CHN", "Asia", "China", "2020-01-30", 7734., 1740., 170., 38., 5.373, 
  1.209, 0.118, 0.026, "", "", "", "", "", "", "", 69.91, 1.439323774*^9, 
  147.674, 38.7, 10.641, 5.929, 15308.712, 0.7, 261.899, 9.74, 1.9, 48.4, "", 
  4.34, 76.91}, {"CHN", "Asia", "China", "2020-01-31", 9714., 1980., 213., 
  43., 6.749, 1.376, 0.148, 0.03, "", "", "", "", "", "", "", 69.91, 
  1.439323774*^9, 147.674, 38.7, 10.641, 5.929, 15308.712, 0.7, 261.899, 
  9.74, 1.9, 48.4, "", 4.34, 76.91}, {"CHN", "Asia", "China", "2020-02-01", 
  11809., 2095., 259., 46., 8.205, 1.456, 0.18, 0.032, "", "", "", "", "", 
  "", "", 77.31, 1.439323774*^9, 147.674, 38.7, 10.641, 5.929, 15308.712, 
  0.7, 261.899, 9.74, 1.9, 48.4, "", 4.34, 76.91}, 
 {"CHN", "Asia", "China", "2020-02-02", 14399., 2590., 304., 45., 10.004, 
  1.799, 0.211, 0.031, "", "", "", "", "", "", "", 77.31, 1.439323774*^9, 
  147.674, 38.7, 10.641, 5.929, 15308.712, 0.7, 261.899, 9.74, 1.9, 48.4, "", 
  4.34, 76.91}, {"CHN", "Asia", "China", "2020-02-03", 17211., 2812., 361., 
  57., 11.958, 1.954, 0.251, 0.04, "", "", "", "", "", "", "", 77.31, 
  1.439323774*^9, 147.674, 38.7, 10.641, 5.929, 15308.712, 0.7, 261.899, 
  9.74, 1.9, 48.4, "", 4.34, 76.91}, {"CHN", "Asia", "China", "2020-02-04", 
  20448., 3237., 426., 65., 14.207, 2.249, 0.296, 0.045, "", "", "", "", "", 
  "", "", 77.31, 1.439323774*^9, 147.674, 38.7, 10.641, 5.929, 15308.712, 
  0.7, 261.899, 9.74, 1.9, 48.4, "", 4.34, 76.91}, 
 {"CHN", "Asia", "China", "2020-02-05", 24320., 3872., 492., 66., 16.897, 
  2.69, 0.342, 0.046, "", "", "", "", "", "", "", 77.31, 1.439323774*^9, 
  147.674, 38.7, 10.641, 5.929, 15308.712, 0.7, 261.899, 9.74, 1.9, 48.4, "", 
  4.34, 76.91}, {"CHN", "Asia", "China", "2020-02-06", 28047., 3727., 564., 
  72., 19.486, 2.589, 0.392, 0.05, "", "", "", "", "", "", "", 77.31, 
  1.439323774*^9, 147.674, 38.7, 10.641, 5.929, 15308.712, 0.7, 261.899, 
  9.74, 1.9, 48.4, "", 4.34, 76.91}, {"CHN", "Asia", "China", "2020-02-07", 
  31207., 3160., 637., 73., 21.682, 2.195, 0.443, 0.051, "", "", "", "", "", 
  "", "", 77.31, 1.439323774*^9, 147.674, 38.7, 10.641, 5.929, 15308.712, 
  0.7, 261.899, 9.74, 1.9, 48.4, "", 4.34, 76.91}, 
 {"CHN", "Asia", "China", "2020-02-08", 34625., 3418., 723., 86., 24.056, 
  2.375, 0.502, 0.06, "", "", "", "", "", "", "", 77.31, 1.439323774*^9, 
  147.674, 38.7, 10.641, 5.929, 15308.712, 0.7, 261.899, 9.74, 1.9, 48.4, "", 
  4.34, 76.91}, {"CHN", "Asia", "China", "2020-02-09", 37232., 2607., 812., 
  89., 25.868, 1.811, 0.564, 0.062, "", "", "", "", "", "", "", 77.31, 
  1.439323774*^9, 147.674, 38.7, 10.641, 5.929, 15308.712, 0.7, 261.899, 
  9.74, 1.9, 48.4, "", 4.34, 76.91}, {"CHN", "Asia", "China", "2020-02-10", 
  40206., 2974., 909., 97., 27.934, 2.066, 0.632, 0.067, "", "", "", "", "", 
  "", "", 75.46, 1.439323774*^9, 147.674, 38.7, 10.641, 5.929, 15308.712, 
  0.7, 261.899, 9.74, 1.9, 48.4, "", 4.34, 76.91}, 
 {"CHN", "Asia", "China", "2020-02-11", 42696., 2490., 1017., 108., 29.664, 
  1.73, 0.707, 0.075, "", "", "", "", "", "", "", 75.46, 1.439323774*^9, 
  147.674, 38.7, 10.641, 5.929, 15308.712, 0.7, 261.899, 9.74, 1.9, 48.4, "", 
  4.34, 76.91}, {"CHN", "Asia", "China", "2020-02-12", 44724., 2028., 1114., 
  97., 31.073, 1.409, 0.774, 0.067, "", "", "", "", "", "", "", 75.46, 
  1.439323774*^9, 147.674, 38.7, 10.641, 5.929, 15308.712, 0.7, 261.899, 
  9.74, 1.9, 48.4, "", 4.34, 76.91}, {"CHN", "Asia", "China", "2020-02-13", 
  59865., 15141., 1368., 254., 41.592, 10.52, 0.95, 0.176, "", "", "", "", 
  "", "", "", 75.46, 1.439323774*^9, 147.674, 38.7, 10.641, 5.929, 15308.712, 
  0.7, 261.899, 9.74, 1.9, 48.4, "", 4.34, 76.91}, 
 {"CHN", "Asia", "China", "2020-02-14", 64021., 4156., 1381., 13., 44.48, 
  2.887, 0.959, 0.009, "", "", "", "", "", "", "", 75.46, 1.439323774*^9, 
  147.674, 38.7, 10.641, 5.929, 15308.712, 0.7, 261.899, 9.74, 1.9, 48.4, "", 
  4.34, 76.91}, {"CHN", "Asia", "China", "2020-02-15", 66559., 2538., 1524., 
  143., 46.243, 1.763, 1.059, 0.099, "", "", "", "", "", "", "", 75.46, 
  1.439323774*^9, 147.674, 38.7, 10.641, 5.929, 15308.712, 0.7, 261.899, 
  9.74, 1.9, 48.4, "", 4.34, 76.91}, {"CHN", "Asia", "China", "2020-02-16", 
  68566., 2007., 1666., 142., 47.638, 1.394, 1.157, 0.099, "", "", "", "", 
  "", "", "", 75.46, 1.439323774*^9, 147.674, 38.7, 10.641, 5.929, 15308.712, 
  0.7, 261.899, 9.74, 1.9, 48.4, "", 4.34, 76.91}, 
 {"CHN", "Asia", "China", "2020-02-17", 70618., 2052., 1771., 105., 49.063, 
  1.426, 1.23, 0.073, "", "", "", "", "", "", "", 75.46, 1.439323774*^9, 
  147.674, 38.7, 10.641, 5.929, 15308.712, 0.7, 261.899, 9.74, 1.9, 48.4, "", 
  4.34, 76.91}, {"CHN", "Asia", "China", "2020-02-18", 72508., 1890., 1869., 
  98., 50.376, 1.313, 1.299, 0.068, "", "", "", "", "", "", "", 75.46, 
  1.439323774*^9, 147.674, 38.7, 10.641, 5.929, 15308.712, 0.7, 261.899, 
  9.74, 1.9, 48.4, "", 4.34, 76.91}, {"CHN", "Asia", "China", "2020-02-19", 
  74258., 1750., 2008., 139., 51.592, 1.216, 1.395, 0.097, "", "", "", "", 
  "", "", "", 75.46, 1.439323774*^9, 147.674, 38.7, 10.641, 5.929, 15308.712, 
  0.7, 261.899, 9.74, 1.9, 48.4, "", 4.34, 76.91}, 
 {"CHN", "Asia", "China", "2020-02-20", 74652., 394., 2120., 112., 51.866, 
  0.274, 1.473, 0.078, "", "", "", "", "", "", "", 75.46, 1.439323774*^9, 
  147.674, 38.7, 10.641, 5.929, 15308.712, 0.7, 261.899, 9.74, 1.9, 48.4, "", 
  4.34, 76.91}, {"CHN", "Asia", "China", "2020-02-21", 75543., 891., 2238., 
  118., 52.485, 0.619, 1.555, 0.082, "", "", "", "", "", "", "", 75.46, 
  1.439323774*^9, 147.674, 38.7, 10.641, 5.929, 15308.712, 0.7, 261.899, 
  9.74, 1.9, 48.4, "", 4.34, 76.91}, {"CHN", "Asia", "China", "2020-02-22", 
  76369., 826., 2347., 109., 53.059, 0.574, 1.631, 0.076, "", "", "", "", "", 
  "", "", 75.46, 1.439323774*^9, 147.674, 38.7, 10.641, 5.929, 15308.712, 
  0.7, 261.899, 9.74, 1.9, 48.4, "", 4.34, 76.91}, 
 {"CHN", "Asia", "China", "2020-02-23", 77016., 647., 2445., 98., 53.508, 
  0.45, 1.699, 0.068, "", "", "", "", "", "", "", 75.46, 1.439323774*^9, 
  147.674, 38.7, 10.641, 5.929, 15308.712, 0.7, 261.899, 9.74, 1.9, 48.4, "", 
  4.34, 76.91}, {"CHN", "Asia", "China", "2020-02-24", 77234., 218., 2595., 
  150., 53.66, 0.151, 1.803, 0.104, "", "", "", "", "", "", "", 75.46, 
  1.439323774*^9, 147.674, 38.7, 10.641, 5.929, 15308.712, 0.7, 261.899, 
  9.74, 1.9, 48.4, "", 4.34, 76.91}, {"CHN", "Asia", "China", "2020-02-25", 
  77749., 515., 2665., 70., 54.018, 0.358, 1.852, 0.049, "", "", "", "", "", 
  "", "", 81.02, 1.439323774*^9, 147.674, 38.7, 10.641, 5.929, 15308.712, 
  0.7, 261.899, 9.74, 1.9, 48.4, "", 4.34, 76.91}, 
 {"CHN", "Asia", "China", "2020-02-26", 78159., 410., 2717., 52., 54.303, 
  0.285, 1.888, 0.036, "", "", "", "", "", "", "", 81.02, 1.439323774*^9, 
  147.674, 38.7, 10.641, 5.929, 15308.712, 0.7, 261.899, 9.74, 1.9, 48.4, "", 
  4.34, 76.91}, {"CHN", "Asia", "China", "2020-02-27", 78598., 439., 2746., 
  29., 54.608, 0.305, 1.908, 0.02, "", "", "", "", "", "", "", 81.02, 
  1.439323774*^9, 147.674, 38.7, 10.641, 5.929, 15308.712, 0.7, 261.899, 
  9.74, 1.9, 48.4, "", 4.34, 76.91}, {"CHN", "Asia", "China", "2020-02-28", 
  78927., 329., 2790., 44., 54.836, 0.229, 1.938, 0.031, "", "", "", "", "", 
  "", "", 81.02, 1.439323774*^9, 147.674, 38.7, 10.641, 5.929, 15308.712, 
  0.7, 261.899, 9.74, 1.9, 48.4, "", 4.34, 76.91}, 
 {"CHN", "Asia", "China", "2020-02-29", 79355., 428., 2837., 47., 55.134, 
  0.297, 1.971, 0.033, "", "", "", "", "", "", "", 81.02, 1.439323774*^9, 
  147.674, 38.7, 10.641, 5.929, 15308.712, 0.7, 261.899, 9.74, 1.9, 48.4, "", 
  4.34, 76.91}, {"CHN", "Asia", "China", "2020-03-01", 79929., 574., 2872., 
  35., 55.532, 0.399, 1.995, 0.024, "", "", "", "", "", "", "", 81.02, 
  1.439323774*^9, 147.674, 38.7, 10.641, 5.929, 15308.712, 0.7, 261.899, 
  9.74, 1.9, 48.4, "", 4.34, 76.91}, {"CHN", "Asia", "China", "2020-03-02", 
  80134., 205., 2914., 42., 55.675, 0.142, 2.025, 0.029, "", "", "", "", "", 
  "", "", 81.02, 1.439323774*^9, 147.674, 38.7, 10.641, 5.929, 15308.712, 
  0.7, 261.899, 9.74, 1.9, 48.4, "", 4.34, 76.91}, 
 {"CHN", "Asia", "China", "2020-03-03", 80261., 127., 2946., 32., 55.763, 
  0.088, 2.047, 0.022, "", "", "", "", "", "", "", 81.02, 1.439323774*^9, 
  147.674, 38.7, 10.641, 5.929, 15308.712, 0.7, 261.899, 9.74, 1.9, 48.4, "", 
  4.34, 76.91}, {"CHN", "Asia", "China", "2020-03-04", 80380., 119., 2983., 
  37., 55.846, 0.083, 2.073, 0.026, "", "", "", "", "", "", "", 81.02, 
  1.439323774*^9, 147.674, 38.7, 10.641, 5.929, 15308.712, 0.7, 261.899, 
  9.74, 1.9, 48.4, "", 4.34, 76.91}, {"CHN", "Asia", "China", "2020-03-05", 
  80497., 117., 3014., 31., 55.927, 0.081, 2.094, 0.022, "", "", "", "", "", 
  "", "", 81.02, 1.439323774*^9, 147.674, 38.7, 10.641, 5.929, 15308.712, 
  0.7, 261.899, 9.74, 1.9, 48.4, "", 4.34, 76.91}, 
 {"CHN", "Asia", "China", "2020-03-06", 80667., 170., 3044., 30., 56.045, 
  0.118, 2.115, 0.021, "", "", "", "", "", "", "", 81.02, 1.439323774*^9, 
  147.674, 38.7, 10.641, 5.929, 15308.712, 0.7, 261.899, 9.74, 1.9, 48.4, "", 
  4.34, 76.91}, {"CHN", "Asia", "China", "2020-03-07", 80768., 101., 3072., 
  28., 56.115, 0.07, 2.134, 0.019, "", "", "", "", "", "", "", 81.02, 
  1.439323774*^9, 147.674, 38.7, 10.641, 5.929, 15308.712, 0.7, 261.899, 
  9.74, 1.9, 48.4, "", 4.34, 76.91}, {"CHN", "Asia", "China", "2020-03-08", 
  80814., 46., 3099., 27., 56.147, 0.032, 2.153, 0.019, "", "", "", "", "", 
  "", "", 81.02, 1.439323774*^9, 147.674, 38.7, 10.641, 5.929, 15308.712, 
  0.7, 261.899, 9.74, 1.9, 48.4, "", 4.34, 76.91}, 
 {"CHN", "Asia", "China", "2020-03-09", 80859., 45., 3122., 23., 56.178, 
  0.031, 2.169, 0.016, "", "", "", "", "", "", "", 81.02, 1.439323774*^9, 
  147.674, 38.7, 10.641, 5.929, 15308.712, 0.7, 261.899, 9.74, 1.9, 48.4, "", 
  4.34, 76.91}, {"CHN", "Asia", "China", "2020-03-10", 80879., 20., 3139., 
  17., 56.192, 0.014, 2.181, 0.012, "", "", "", "", "", "", "", 81.02, 
  1.439323774*^9, 147.674, 38.7, 10.641, 5.929, 15308.712, 0.7, 261.899, 
  9.74, 1.9, 48.4, "", 4.34, 76.91}, {"CHN", "Asia", "China", "2020-03-11", 
  80908., 29., 3161., 22., 56.213, 0.02, 2.196, 0.015, "", "", "", "", "", 
  "", "", 81.02, 1.439323774*^9, 147.674, 38.7, 10.641, 5.929, 15308.712, 
  0.7, 261.899, 9.74, 1.9, 48.4, "", 4.34, 76.91}, 
 {"CHN", "Asia", "China", "2020-03-12", 80932., 24., 3172., 11., 56.229, 
  0.017, 2.204, 0.008, "", "", "", "", "", "", "", 81.02, 1.439323774*^9, 
  147.674, 38.7, 10.641, 5.929, 15308.712, 0.7, 261.899, 9.74, 1.9, 48.4, "", 
  4.34, 76.91}, {"CHN", "Asia", "China", "2020-03-13", 80954., 22., 3179., 
  7., 56.244, 0.015, 2.209, 0.005, "", "", "", "", "", "", "", 81.02, 
  1.439323774*^9, 147.674, 38.7, 10.641, 5.929, 15308.712, 0.7, 261.899, 
  9.74, 1.9, 48.4, "", 4.34, 76.91}, {"CHN", "Asia", "China", "2020-03-14", 
  80973., 19., 3194., 15., 56.258, 0.013, 2.219, 0.01, "", "", "", "", "", 
  "", "", 81.02, 1.439323774*^9, 147.674, 38.7, 10.641, 5.929, 15308.712, 
  0.7, 261.899, 9.74, 1.9, 48.4, "", 4.34, 76.91}, 
 {"CHN", "Asia", "China", "2020-03-15", 80995., 22., 3203., 9., 56.273, 
  0.015, 2.225, 0.006, "", "", "", "", "", "", "", 81.02, 1.439323774*^9, 
  147.674, 38.7, 10.641, 5.929, 15308.712, 0.7, 261.899, 9.74, 1.9, 48.4, "", 
  4.34, 76.91}, {"CHN", "Asia", "China", "2020-03-16", 81020., 25., 3216., 
  13., 56.29, 0.017, 2.234, 0.009, "", "", "", "", "", "", "", 79.17, 
  1.439323774*^9, 147.674, 38.7, 10.641, 5.929, 15308.712, 0.7, 261.899, 
  9.74, 1.9, 48.4, "", 4.34, 76.91}, {"CHN", "Asia", "China", "2020-03-17", 
  81063., 43., 3225., 9., 56.32, 0.03, 2.241, 0.006, "", "", "", "", "", "", 
  "", 79.17, 1.439323774*^9, 147.674, 38.7, 10.641, 5.929, 15308.712, 0.7, 
  261.899, 9.74, 1.9, 48.4, "", 4.34, 76.91}, 
 {"CHN", "Asia", "China", "2020-03-18", 81086., 23., 3241., 16., 56.336, 
  0.016, 2.252, 0.011, "", "", "", "", "", "", "", 79.17, 1.439323774*^9, 
  147.674, 38.7, 10.641, 5.929, 15308.712, 0.7, 261.899, 9.74, 1.9, 48.4, "", 
  4.34, 76.91}, {"CHN", "Asia", "China", "2020-03-19", 81130., 44., 3249., 
  8., 56.367, 0.031, 2.257, 0.006, "", "", "", "", "", "", "", 79.17, 
  1.439323774*^9, 147.674, 38.7, 10.641, 5.929, 15308.712, 0.7, 261.899, 
  9.74, 1.9, 48.4, "", 4.34, 76.91}, {"CHN", "Asia", "China", "2020-03-20", 
  81229., 99., 3253., 4., 56.436, 0.069, 2.26, 0.003, "", "", "", "", "", "", 
  "", 79.17, 1.439323774*^9, 147.674, 38.7, 10.641, 5.929, 15308.712, 0.7, 
  261.899, 9.74, 1.9, 48.4, "", 4.34, 76.91}, 
 {"CHN", "Asia", "China", "2020-03-21", 81281., 52., 3259., 6., 56.472, 
  0.036, 2.264, 0.004, "", "", "", "", "", "", "", 79.17, 1.439323774*^9, 
  147.674, 38.7, 10.641, 5.929, 15308.712, 0.7, 261.899, 9.74, 1.9, 48.4, "", 
  4.34, 76.91}, {"CHN", "Asia", "China", "2020-03-22", 81346., 65., 3265., 
  6., 56.517, 0.045, 2.268, 0.004, "", "", "", "", "", "", "", 79.17, 
  1.439323774*^9, 147.674, 38.7, 10.641, 5.929, 15308.712, 0.7, 261.899, 
  9.74, 1.9, 48.4, "", 4.34, 76.91}, {"CHN", "Asia", "China", "2020-03-23", 
  81484., 138., 3274., 9., 56.613, 0.096, 2.275, 0.006, "", "", "", "", "", 
  "", "", 79.17, 1.439323774*^9, 147.674, 38.7, 10.641, 5.929, 15308.712, 
  0.7, 261.899, 9.74, 1.9, 48.4, "", 4.34, 76.91}, 
 {"CHN", "Asia", "China", "2020-03-24", 81553., 69., 3281., 7., 56.661, 
  0.048, 2.28, 0.005, "", "", "", "", "", "", "", 79.17, 1.439323774*^9, 
  147.674, 38.7, 10.641, 5.929, 15308.712, 0.7, 261.899, 9.74, 1.9, 48.4, "", 
  4.34, 76.91}, {"CHN", "Asia", "China", "2020-03-25", 81631., 78., 3285., 
  4., 56.715, 0.054, 2.282, 0.003, "", "", "", "", "", "", "", 79.17, 
  1.439323774*^9, 147.674, 38.7, 10.641, 5.929, 15308.712, 0.7, 261.899, 
  9.74, 1.9, 48.4, "", 4.34, 76.91}, {"CHN", "Asia", "China", "2020-03-26", 
  81733., 102., 3291., 6., 56.786, 0.071, 2.286, 0.004, "", "", "", "", "", 
  "", "", 81.94, 1.439323774*^9, 147.674, 38.7, 10.641, 5.929, 15308.712, 
  0.7, 261.899, 9.74, 1.9, 48.4, "", 4.34, 76.91}, 
 {"CHN", "Asia", "China", "2020-03-27", 81827., 94., 3296., 5., 56.851, 
  0.065, 2.29, 0.003, "", "", "", "", "", "", "", 81.94, 1.439323774*^9, 
  147.674, 38.7, 10.641, 5.929, 15308.712, 0.7, 261.899, 9.74, 1.9, 48.4, "", 
  4.34, 76.91}, {"CHN", "Asia", "China", "2020-03-28", 81946., 119., 3299., 
  3., 56.934, 0.083, 2.292, 0.002, "", "", "", "", "", "", "", 73.61, 
  1.439323774*^9, 147.674, 38.7, 10.641, 5.929, 15308.712, 0.7, 261.899, 
  9.74, 1.9, 48.4, "", 4.34, 76.91}, {"CHN", "Asia", "China", "2020-03-29", 
  82059., 113., 3304., 5., 57.012, 0.079, 2.296, 0.003, "", "", "", "", "", 
  "", "", 73.61, 1.439323774*^9, 147.674, 38.7, 10.641, 5.929, 15308.712, 
  0.7, 261.899, 9.74, 1.9, 48.4, "", 4.34, 76.91}, 
 {"CHN", "Asia", "China", "2020-03-30", 82157., 98., 3306., 2., 57.08, 0.068, 
  2.297, 0.001, "", "", "", "", "", "", "", 73.61, 1.439323774*^9, 147.674, 
  38.7, 10.641, 5.929, 15308.712, 0.7, 261.899, 9.74, 1.9, 48.4, "", 4.34, 
  76.91}, {"CHN", "Asia", "China", "2020-03-31", 82241., 84., 3309., 3., 
  57.139, 0.058, 2.299, 0.002, "", "", "", "", "", "", "", 73.61, 
  1.439323774*^9, 147.674, 38.7, 10.641, 5.929, 15308.712, 0.7, 261.899, 
  9.74, 1.9, 48.4, "", 4.34, 76.91}, {"CHN", "Asia", "China", "2020-04-01", 
  82295., 54., 3310., 1., 57.176, 0.038, 2.3, 0.001, "", "", "", "", "", "", 
  "", 73.61, 1.439323774*^9, 147.674, 38.7, 10.641, 5.929, 15308.712, 0.7, 
  261.899, 9.74, 1.9, 48.4, "", 4.34, 76.91}, 
 {"CHN", "Asia", "China", "2020-04-02", 82395., 100., 3316., 6., 57.246, 
  0.069, 2.304, 0.004, "", "", "", "", "", "", "", 73.61, 1.439323774*^9, 
  147.674, 38.7, 10.641, 5.929, 15308.712, 0.7, 261.899, 9.74, 1.9, 48.4, "", 
  4.34, 76.91}, {"CHN", "Asia", "China", "2020-04-03", 82465., 70., 3326., 
  10., 57.294, 0.049, 2.311, 0.007, "", "", "", "", "", "", "", 69.91, 
  1.439323774*^9, 147.674, 38.7, 10.641, 5.929, 15308.712, 0.7, 261.899, 
  9.74, 1.9, 48.4, "", 4.34, 76.91}, {"CHN", "Asia", "China", "2020-04-04", 
  82527., 62., 3330., 4., 57.337, 0.043, 2.314, 0.003, "", "", "", "", "", 
  "", "", 69.91, 1.439323774*^9, 147.674, 38.7, 10.641, 5.929, 15308.712, 
  0.7, 261.899, 9.74, 1.9, 48.4, "", 4.34, 76.91}, 
 {"CHN", "Asia", "China", "2020-04-05", 82575., 48., 3333., 3., 57.371, 
  0.033, 2.316, 0.002, "", "", "", "", "", "", "", 69.91, 1.439323774*^9, 
  147.674, 38.7, 10.641, 5.929, 15308.712, 0.7, 261.899, 9.74, 1.9, 48.4, "", 
  4.34, 76.91}, {"CHN", "Asia", "China", "2020-04-06", 82642., 67., 3335., 
  2., 57.417, 0.047, 2.317, 0.001, "", "", "", "", "", "", "", 69.91, 
  1.439323774*^9, 147.674, 38.7, 10.641, 5.929, 15308.712, 0.7, 261.899, 
  9.74, 1.9, 48.4, "", 4.34, 76.91}, {"CHN", "Asia", "China", "2020-04-07", 
  82698., 56., 3335., 0., 57.456, 0.039, 2.317, 0., "", "", "", "", "", "", 
  "", 69.91, 1.439323774*^9, 147.674, 38.7, 10.641, 5.929, 15308.712, 0.7, 
  261.899, 9.74, 1.9, 48.4, "", 4.34, 76.91}, 
 {"CHN", "Asia", "China", "2020-04-08", 82784., 86., 3337., 2., 57.516, 0.06, 
  2.318, 0.001, "", "", "", "", "", "", "", 56.94, 1.439323774*^9, 147.674, 
  38.7, 10.641, 5.929, 15308.712, 0.7, 261.899, 9.74, 1.9, 48.4, "", 4.34, 
  76.91}, {"CHN", "Asia", "China", "2020-04-09", 82870., 86., 3339., 2., 
  57.576, 0.06, 2.32, 0.001, "", "", "", "", "", "", "", 56.94, 
  1.439323774*^9, 147.674, 38.7, 10.641, 5.929, 15308.712, 0.7, 261.899, 
  9.74, 1.9, 48.4, "", 4.34, 76.91}, {"CHN", "Asia", "China", "2020-04-10", 
  82925., 55., 3340., 1., 57.614, 0.038, 2.321, 0.001, "", "", "", "", "", 
  "", "", 56.94, 1.439323774*^9, 147.674, 38.7, 10.641, 5.929, 15308.712, 
  0.7, 261.899, 9.74, 1.9, 48.4, "", 4.34, 76.91}, 
 {"CHN", "Asia", "China", "2020-04-11", 83004., 79., 3343., 3., 57.669, 
  0.055, 2.323, 0.002, "", "", "", "", "", "", "", 56.94, 1.439323774*^9, 
  147.674, 38.7, 10.641, 5.929, 15308.712, 0.7, 261.899, 9.74, 1.9, 48.4, "", 
  4.34, 76.91}, {"CHN", "Asia", "China", "2020-04-12", 83097., 93., 3343., 
  0., 57.733, 0.065, 2.323, 0., "", "", "", "", "", "", "", 56.94, 
  1.439323774*^9, 147.674, 38.7, 10.641, 5.929, 15308.712, 0.7, 261.899, 
  9.74, 1.9, 48.4, "", 4.34, 76.91}, {"CHN", "Asia", "China", "2020-04-13", 
  83209., 112., 3345., 2., 57.811, 0.078, 2.324, 0.001, "", "", "", "", "", 
  "", "", 56.94, 1.439323774*^9, 147.674, 38.7, 10.641, 5.929, 15308.712, 
  0.7, 261.899, 9.74, 1.9, 48.4, "", 4.34, 76.91}, 
 {"CHN", "Asia", "China", "2020-04-14", 83303., 94., 3345., 0., 57.876, 
  0.065, 2.324, 0., "", "", "", "", "", "", "", 56.94, 1.439323774*^9, 
  147.674, 38.7, 10.641, 5.929, 15308.712, 0.7, 261.899, 9.74, 1.9, 48.4, "", 
  4.34, 76.91}, {"CHN", "Asia", "China", "2020-04-15", 83352., 49., 3346., 
  1., 57.911, 0.034, 2.325, 0.001, "", "", "", "", "", "", "", 56.94, 
  1.439323774*^9, 147.674, 38.7, 10.641, 5.929, 15308.712, 0.7, 261.899, 
  9.74, 1.9, 48.4, "", 4.34, 76.91}, {"CHN", "Asia", "China", "2020-04-16", 
  83402., 50., 3346., 0., 57.945, 0.035, 2.325, 0., "", "", "", "", "", "", 
  "", 56.94, 1.439323774*^9, 147.674, 38.7, 10.641, 5.929, 15308.712, 0.7, 
  261.899, 9.74, 1.9, 48.4, "", 4.34, 76.91}, 
 {"CHN", "Asia", "China", "2020-04-17", 83754., 352., 4636., 1290., 58.19, 
  0.245, 3.221, 0.896, "", "", "", "", "", "", "", 56.94, 1.439323774*^9, 
  147.674, 38.7, 10.641, 5.929, 15308.712, 0.7, 261.899, 9.74, 1.9, 48.4, "", 
  4.34, 76.91}, {"CHN", "Asia", "China", "2020-04-18", 83785., 31., 4636., 
  0., 58.211, 0.022, 3.221, 0., "", "", "", "", "", "", "", 56.94, 
  1.439323774*^9, 147.674, 38.7, 10.641, 5.929, 15308.712, 0.7, 261.899, 
  9.74, 1.9, 48.4, "", 4.34, 76.91}, {"CHN", "Asia", "China", "2020-04-19", 
  83803., 18., 4636., 0., 58.224, 0.013, 3.221, 0., "", "", "", "", "", "", 
  "", 56.94, 1.439323774*^9, 147.674, 38.7, 10.641, 5.929, 15308.712, 0.7, 
  261.899, 9.74, 1.9, 48.4, "", 4.34, 76.91}, 
 {"CHN", "Asia", "China", "2020-04-20", 83817., 14., 4636., 0., 58.234, 0.01, 
  3.221, 0., "", "", "", "", "", "", "", 56.94, 1.439323774*^9, 147.674, 
  38.7, 10.641, 5.929, 15308.712, 0.7, 261.899, 9.74, 1.9, 48.4, "", 4.34, 
  76.91}, {"CHN", "Asia", "China", "2020-04-21", 83849., 32., 4636., 0., 
  58.256, 0.022, 3.221, 0., "", "", "", "", "", "", "", 56.94, 
  1.439323774*^9, 147.674, 38.7, 10.641, 5.929, 15308.712, 0.7, 261.899, 
  9.74, 1.9, 48.4, "", 4.34, 76.91}, {"CHN", "Asia", "China", "2020-04-22", 
  83864., 15., 4636., 0., 58.266, 0.01, 3.221, 0., "", "", "", "", "", "", 
  "", 56.94, 1.439323774*^9, 147.674, 38.7, 10.641, 5.929, 15308.712, 0.7, 
  261.899, 9.74, 1.9, 48.4, "", 4.34, 76.91}, 
 {"CHN", "Asia", "China", "2020-04-23", 83876., 12., 4636., 0., 58.275, 
  0.008, 3.221, 0., "", "", "", "", "", "", "", 56.94, 1.439323774*^9, 
  147.674, 38.7, 10.641, 5.929, 15308.712, 0.7, 261.899, 9.74, 1.9, 48.4, "", 
  4.34, 76.91}, {"CHN", "Asia", "China", "2020-04-24", 83884., 8., 4636., 0., 
  58.28, 0.006, 3.221, 0., "", "", "", "", "", "", "", 56.94, 1.439323774*^9, 
  147.674, 38.7, 10.641, 5.929, 15308.712, 0.7, 261.899, 9.74, 1.9, 48.4, "", 
  4.34, 76.91}, {"CHN", "Asia", "China", "2020-04-25", 83899., 15., 4636., 
  0., 58.291, 0.01, 3.221, 0., "", "", "", "", "", "", "", 56.94, 
  1.439323774*^9, 147.674, 38.7, 10.641, 5.929, 15308.712, 0.7, 261.899, 
  9.74, 1.9, 48.4, "", 4.34, 76.91}, {"CHN", "Asia", "China", "2020-04-26", 
  83909., 10., 4636., 0., 58.298, 0.007, 3.221, 0., "", "", "", "", "", "", 
  "", 56.94, 1.439323774*^9, 147.674, 38.7, 10.641, 5.929, 15308.712, 0.7, 
  261.899, 9.74, 1.9, 48.4, "", 4.34, 76.91}, 
 {"CHN", "Asia", "China", "2020-04-27", 83912., 3., 4637., 1., 58.3, 0.002, 
  3.222, 0.001, "", "", "", "", "", "", "", 56.94, 1.439323774*^9, 147.674, 
  38.7, 10.641, 5.929, 15308.712, 0.7, 261.899, 9.74, 1.9, 48.4, "", 4.34, 
  76.91}, {"CHN", "Asia", "China", "2020-04-28", 83938., 26., 4637., 0., 
  58.318, 0.018, 3.222, 0., "", "", "", "", "", "", "", 56.94, 
  1.439323774*^9, 147.674, 38.7, 10.641, 5.929, 15308.712, 0.7, 261.899, 
  9.74, 1.9, 48.4, "", 4.34, 76.91}, {"CHN", "Asia", "China", "2020-04-29", 
  83940., 2., 4637., 0., 58.319, 0.001, 3.222, 0., "", "", "", "", "", "", 
  "", 56.94, 1.439323774*^9, 147.674, 38.7, 10.641, 5.929, 15308.712, 0.7, 
  261.899, 9.74, 1.9, 48.4, "", 4.34, 76.91}, 
 {"CHN", "Asia", "China", "2020-04-30", 83944., 4., 4637., 0., 58.322, 0.003, 
  3.222, 0., "", "", "", "", "", "", "", 56.94, 1.439323774*^9, 147.674, 
  38.7, 10.641, 5.929, 15308.712, 0.7, 261.899, 9.74, 1.9, 48.4, "", 4.34, 
  76.91}, {"CHN", "Asia", "China", "2020-05-01", 83956., 12., 4637., 0., 
  58.33, 0.008, 3.222, 0., "", "", "", "", "", "", "", 56.94, 1.439323774*^9, 
  147.674, 38.7, 10.641, 5.929, 15308.712, 0.7, 261.899, 9.74, 1.9, 48.4, "", 
  4.34, 76.91}, {"CHN", "Asia", "China", "2020-05-02", 83959., 3., 4637., 0., 
  58.332, 0.002, 3.222, 0., "", "", "", "", "", "", "", 56.94, 
  1.439323774*^9, 147.674, 38.7, 10.641, 5.929, 15308.712, 0.7, 261.899, 
  9.74, 1.9, 48.4, "", 4.34, 76.91}, {"CHN", "Asia", "China", "2020-05-03", 
  83961., 2., 4637., 0., 58.334, 0.001, 3.222, 0., "", "", "", "", "", "", 
  "", 56.94, 1.439323774*^9, 147.674, 38.7, 10.641, 5.929, 15308.712, 0.7, 
  261.899, 9.74, 1.9, 48.4, "", 4.34, 76.91}, 
 {"CHN", "Asia", "China", "2020-05-04", 83964., 3., 4637., 0., 58.336, 0.002, 
  3.222, 0., "", "", "", "", "", "", "", 56.94, 1.439323774*^9, 147.674, 
  38.7, 10.641, 5.929, 15308.712, 0.7, 261.899, 9.74, 1.9, 48.4, "", 4.34, 
  76.91}, {"CHN", "Asia", "China", "2020-05-05", 83966., 2., 4637., 0., 
  58.337, 0.001, 3.222, 0., "", "", "", "", "", "", "", 56.94, 
  1.439323774*^9, 147.674, 38.7, 10.641, 5.929, 15308.712, 0.7, 261.899, 
  9.74, 1.9, 48.4, "", 4.34, 76.91}, {"CHN", "Asia", "China", "2020-05-06", 
  83968., 2., 4637., 0., 58.339, 0.001, 3.222, 0., "", "", "", "", "", "", 
  "", 56.94, 1.439323774*^9, 147.674, 38.7, 10.641, 5.929, 15308.712, 0.7, 
  261.899, 9.74, 1.9, 48.4, "", 4.34, 76.91}, 
 {"CHN", "Asia", "China", "2020-05-07", 83970., 2., 4637., 0., 58.34, 0.001, 
  3.222, 0., "", "", "", "", "", "", "", 56.94, 1.439323774*^9, 147.674, 
  38.7, 10.641, 5.929, 15308.712, 0.7, 261.899, 9.74, 1.9, 48.4, "", 4.34, 
  76.91}, {"CHN", "Asia", "China", "2020-05-08", 83976., 6., 4637., 0., 
  58.344, 0.004, 3.222, 0., "", "", "", "", "", "", "", 56.94, 
  1.439323774*^9, 147.674, 38.7, 10.641, 5.929, 15308.712, 0.7, 261.899, 
  9.74, 1.9, 48.4, "", 4.34, 76.91}, {"CHN", "Asia", "China", "2020-05-09", 
  83976., 0., 4637., 0., 58.344, 0., 3.222, 0., "", "", "", "", "", "", "", 
  56.94, 1.439323774*^9, 147.674, 38.7, 10.641, 5.929, 15308.712, 0.7, 
  261.899, 9.74, 1.9, 48.4, "", 4.34, 76.91}, 
 {"CHN", "Asia", "China", "2020-05-10", 83991., 15., 4637., 0., 58.354, 0.01, 
  3.222, 0., "", "", "", "", "", "", "", 81.94, 1.439323774*^9, 147.674, 
  38.7, 10.641, 5.929, 15308.712, 0.7, 261.899, 9.74, 1.9, 48.4, "", 4.34, 
  76.91}, {"CHN", "Asia", "China", "2020-05-11", 84010., 19., 4637., 0., 
  58.368, 0.013, 3.222, 0., "", "", "", "", "", "", "", 81.94, 
  1.439323774*^9, 147.674, 38.7, 10.641, 5.929, 15308.712, 0.7, 261.899, 
  9.74, 1.9, 48.4, "", 4.34, 76.91}, {"CHN", "Asia", "China", "2020-05-12", 
  84011., 1., 4637., 0., 58.368, 0.001, 3.222, 0., "", "", "", "", "", "", 
  "", 81.94, 1.439323774*^9, 147.674, 38.7, 10.641, 5.929, 15308.712, 0.7, 
  261.899, 9.74, 1.9, 48.4, "", 4.34, 76.91}, 
 {"CHN", "Asia", "China", "2020-05-13", 84018., 7., 4637., 0., 58.373, 0.005, 
  3.222, 0., "", "", "", "", "", "", "", 81.94, 1.439323774*^9, 147.674, 
  38.7, 10.641, 5.929, 15308.712, 0.7, 261.899, 9.74, 1.9, 48.4, "", 4.34, 
  76.91}, {"CHN", "Asia", "China", "2020-05-14", 84024., 6., 4637., 0., 
  58.377, 0.004, 3.222, 0., "", "", "", "", "", "", "", 81.94, 
  1.439323774*^9, 147.674, 38.7, 10.641, 5.929, 15308.712, 0.7, 261.899, 
  9.74, 1.9, 48.4, "", 4.34, 76.91}, {"CHN", "Asia", "China", "2020-05-15", 
  84029., 5., 4637., 0., 58.381, 0.003, 3.222, 0., "", "", "", "", "", "", 
  "", 81.94, 1.439323774*^9, 147.674, 38.7, 10.641, 5.929, 15308.712, 0.7, 
  261.899, 9.74, 1.9, 48.4, "", 4.34, 76.91}, 
 {"CHN", "Asia", "China", "2020-05-16", 84038., 9., 4637., 0., 58.387, 0.006, 
  3.222, 0., "", "", "", "", "", "", "", 81.94, 1.439323774*^9, 147.674, 
  38.7, 10.641, 5.929, 15308.712, 0.7, 261.899, 9.74, 1.9, 48.4, "", 4.34, 
  76.91}, {"CHN", "Asia", "China", "2020-05-17", 84044., 6., 4638., 1., 
  58.391, 0.004, 3.222, 0.001, "", "", "", "", "", "", "", 81.94, 
  1.439323774*^9, 147.674, 38.7, 10.641, 5.929, 15308.712, 0.7, 261.899, 
  9.74, 1.9, 48.4, "", 4.34, 76.91}, {"CHN", "Asia", "China", "2020-05-18", 
  84054., 10., 4638., 0., 58.398, 0.007, 3.222, 0., "", "", "", "", "", "", 
  "", 81.94, 1.439323774*^9, 147.674, 38.7, 10.641, 5.929, 15308.712, 0.7, 
  261.899, 9.74, 1.9, 48.4, "", 4.34, 76.91}, 
 {"CHN", "Asia", "China", "2020-05-19", 84063., 9., 4638., 0., 58.405, 0.006, 
  3.222, 0., "", "", "", "", "", "", "", 81.94, 1.439323774*^9, 147.674, 
  38.7, 10.641, 5.929, 15308.712, 0.7, 261.899, 9.74, 1.9, 48.4, "", 4.34, 
  76.91}, {"CHN", "Asia", "China", "2020-05-20", 84065., 2., 4638., 0., 
  58.406, 0.001, 3.222, 0., "", "", "", "", "", "", "", 81.94, 
  1.439323774*^9, 147.674, 38.7, 10.641, 5.929, 15308.712, 0.7, 261.899, 
  9.74, 1.9, 48.4, "", 4.34, 76.91}, {"CHN", "Asia", "China", "2020-05-21", 
  84067., 2., 4638., 0., 58.407, 0.001, 3.222, 0., "", "", "", "", "", "", 
  "", 81.94, 1.439323774*^9, 147.674, 38.7, 10.641, 5.929, 15308.712, 0.7, 
  261.899, 9.74, 1.9, 48.4, "", 4.34, 76.91}, 
 {"CHN", "Asia", "China", "2020-05-22", 84079., 12., 4638., 0., 58.416, 
  0.008, 3.222, 0., "", "", "", "", "", "", "", 81.94, 1.439323774*^9, 
  147.674, 38.7, 10.641, 5.929, 15308.712, 0.7, 261.899, 9.74, 1.9, 48.4, "", 
  4.34, 76.91}, {"CHN", "Asia", "China", "2020-05-23", 84081., 2., 4638., 0., 
  58.417, 0.001, 3.222, 0., "", "", "", "", "", "", "", 81.94, 
  1.439323774*^9, 147.674, 38.7, 10.641, 5.929, 15308.712, 0.7, 261.899, 
  9.74, 1.9, 48.4, "", 4.34, 76.91}, {"CHN", "Asia", "China", "2020-05-24", 
  84084., 3., 4638., 0., 58.419, 0.002, 3.222, 0., "", "", "", "", "", "", 
  "", 81.94, 1.439323774*^9, 147.674, 38.7, 10.641, 5.929, 15308.712, 0.7, 
  261.899, 9.74, 1.9, 48.4, "", 4.34, 76.91}, 
 {"CHN", "Asia", "China", "2020-05-25", 84095., 11., 4638., 0., 58.427, 
  0.008, 3.222, 0., "", "", "", "", "", "", "", 81.94, 1.439323774*^9, 
  147.674, 38.7, 10.641, 5.929, 15308.712, 0.7, 261.899, 9.74, 1.9, 48.4, "", 
  4.34, 76.91}, {"CHN", "Asia", "China", "2020-05-26", 84102., 7., 4638., 0., 
  58.432, 0.005, 3.222, 0., "", "", "", "", "", "", "", 81.94, 
  1.439323774*^9, 147.674, 38.7, 10.641, 5.929, 15308.712, 0.7, 261.899, 
  9.74, 1.9, 48.4, "", 4.34, 76.91}, {"CHN", "Asia", "China", "2020-05-27", 
  84103., 1., 4638., 0., 58.432, 0.001, 3.222, 0., "", "", "", "", "", "", 
  "", 81.94, 1.439323774*^9, 147.674, 38.7, 10.641, 5.929, 15308.712, 0.7, 
  261.899, 9.74, 1.9, 48.4, "", 4.34, 76.91}, 
 {"CHN", "Asia", "China", "2020-05-28", 84106., 3., 4638., 0., 58.434, 0.002, 
  3.222, 0., "", "", "", "", "", "", "", 81.94, 1.439323774*^9, 147.674, 
  38.7, 10.641, 5.929, 15308.712, 0.7, 261.899, 9.74, 1.9, 48.4, "", 4.34, 
  76.91}, {"CHN", "Asia", "China", "2020-05-29", 84106., 0., 4638., 0., 
  58.434, 0., 3.222, 0., "", "", "", "", "", "", "", 81.94, 1.439323774*^9, 
  147.674, 38.7, 10.641, 5.929, 15308.712, 0.7, 261.899, 9.74, 1.9, 48.4, "", 
  4.34, 76.91}, {"CHN", "Asia", "China", "2020-05-30", 84123., 17., 4638., 
  0., 58.446, 0.012, 3.222, 0., "", "", "", "", "", "", "", 81.94, 
  1.439323774*^9, 147.674, 38.7, 10.641, 5.929, 15308.712, 0.7, 261.899, 
  9.74, 1.9, 48.4, "", 4.34, 76.91}, {"CHN", "Asia", "China", "2020-05-31", 
  84128., 5., 4638., 0., 58.45, 0.003, 3.222, 0., "", "", "", "", "", "", "", 
  81.94, 1.439323774*^9, 147.674, 38.7, 10.641, 5.929, 15308.712, 0.7, 
  261.899, 9.74, 1.9, 48.4, "", 4.34, 76.91}, 
 {"CHN", "Asia", "China", "2020-06-01", 84147., 19., 4638., 0., 58.463, 
  0.013, 3.222, 0., "", "", "", "", "", "", "", 81.94, 1.439323774*^9, 
  147.674, 38.7, 10.641, 5.929, 15308.712, 0.7, 261.899, 9.74, 1.9, 48.4, "", 
  4.34, 76.91}, {"CHN", "Asia", "China", "2020-06-02", 84154., 7., 4638., 0., 
  58.468, 0.005, 3.222, 0., "", "", "", "", "", "", "", 81.94, 
  1.439323774*^9, 147.674, 38.7, 10.641, 5.929, 15308.712, 0.7, 261.899, 
  9.74, 1.9, 48.4, "", 4.34, 76.91}, {"CHN", "Asia", "China", "2020-06-03", 
  84159., 5., 4638., 0., 58.471, 0.003, 3.222, 0., "", "", "", "", "", "", 
  "", 78.24, 1.439323774*^9, 147.674, 38.7, 10.641, 5.929, 15308.712, 0.7, 
  261.899, 9.74, 1.9, 48.4, "", 4.34, 76.91}, 
 {"CHN", "Asia", "China", "2020-06-04", 84160., 1., 4638., 0., 58.472, 0.001, 
  3.222, 0., "", "", "", "", "", "", "", 78.24, 1.439323774*^9, 147.674, 
  38.7, 10.641, 5.929, 15308.712, 0.7, 261.899, 9.74, 1.9, 48.4, "", 4.34, 
  76.91}, {"CHN", "Asia", "China", "2020-06-05", 84171., 11., 4638., 0., 
  58.48, 0.008, 3.222, 0., "", "", "", "", "", "", "", 78.24, 1.439323774*^9, 
  147.674, 38.7, 10.641, 5.929, 15308.712, 0.7, 261.899, 9.74, 1.9, 48.4, "", 
  4.34, 76.91}, {"CHN", "Asia", "China", "2020-06-06", 84177., 6., 4638., 0., 
  58.484, 0.004, 3.222, 0., "", "", "", "", "", "", "", 78.24, 
  1.439323774*^9, 147.674, 38.7, 10.641, 5.929, 15308.712, 0.7, 261.899, 
  9.74, 1.9, 48.4, "", 4.34, 76.91}, {"CHN", "Asia", "China", "2020-06-07", 
  84186., 9., 4638., 0., 58.49, 0.006, 3.222, 0., "", "", "", "", "", "", "", 
  78.24, 1.439323774*^9, 147.674, 38.7, 10.641, 5.929, 15308.712, 0.7, 
  261.899, 9.74, 1.9, 48.4, "", 4.34, 76.91}, 
 {"CHN", "Asia", "China", "2020-06-08", 84191., 5., 4638., 0., 58.493, 0.003, 
  3.222, 0., "", "", "", "", "", "", "", 78.24, 1.439323774*^9, 147.674, 
  38.7, 10.641, 5.929, 15308.712, 0.7, 261.899, 9.74, 1.9, 48.4, "", 4.34, 
  76.91}, {"CHN", "Asia", "China", "2020-06-09", 84194., 3., 4638., 0., 
  58.496, 0.002, 3.222, 0., "", "", "", "", "", "", "", 78.24, 
  1.439323774*^9, 147.674, 38.7, 10.641, 5.929, 15308.712, 0.7, 261.899, 
  9.74, 1.9, 48.4, "", 4.34, 76.91}, {"CHN", "Asia", "China", "2020-06-10", 
  84198., 4., 4638., 0., 58.498, 0.003, 3.222, 0., "", "", "", "", "", "", 
  "", 78.24, 1.439323774*^9, 147.674, 38.7, 10.641, 5.929, 15308.712, 0.7, 
  261.899, 9.74, 1.9, 48.4, "", 4.34, 76.91}, 
 {"CHN", "Asia", "China", "2020-06-11", 84209., 11., 4638., 0., 58.506, 
  0.008, 3.222, 0., "", "", "", "", "", "", "", 78.24, 1.439323774*^9, 
  147.674, 38.7, 10.641, 5.929, 15308.712, 0.7, 261.899, 9.74, 1.9, 48.4, "", 
  4.34, 76.91}, {"CHN", "Asia", "China", "2020-06-12", 84216., 7., 4638., 0., 
  58.511, 0.005, 3.222, 0., "", "", "", "", "", "", "", 78.24, 
  1.439323774*^9, 147.674, 38.7, 10.641, 5.929, 15308.712, 0.7, 261.899, 
  9.74, 1.9, 48.4, "", 4.34, 76.91}, {"CHN", "Asia", "China", "2020-06-13", 
  84228., 12., 4638., 0., 58.519, 0.008, 3.222, 0., "", "", "", "", "", "", 
  "", 78.24, 1.439323774*^9, 147.674, 38.7, 10.641, 5.929, 15308.712, 0.7, 
  261.899, 9.74, 1.9, 48.4, "", 4.34, 76.91}, 
 {"CHN", "Asia", "China", "2020-06-14", 84288., 60., 4638., 0., 58.561, 
  0.042, 3.222, 0., "", "", "", "", "", "", "", 78.24, 1.439323774*^9, 
  147.674, 38.7, 10.641, 5.929, 15308.712, 0.7, 261.899, 9.74, 1.9, 48.4, "", 
  4.34, 76.91}, {"CHN", "Asia", "China", "2020-06-15", 84335., 47., 4638., 
  0., 58.593, 0.033, 3.222, 0., "", "", "", "", "", "", "", 78.24, 
  1.439323774*^9, 147.674, 38.7, 10.641, 5.929, 15308.712, 0.7, 261.899, 
  9.74, 1.9, 48.4, "", 4.34, 76.91}, {"CHN", "Asia", "China", "2020-06-16", 
  84378., 43., 4638., 0., 58.623, 0.03, 3.222, 0., "", "", "", "", "", "", 
  "", 81.94, 1.439323774*^9, 147.674, 38.7, 10.641, 5.929, 15308.712, 0.7, 
  261.899, 9.74, 1.9, 48.4, "", 4.34, 76.91}, 
 {"CHN", "Asia", "China", "2020-06-17", 84422., 44., 4638., 0., 58.654, 
  0.031, 3.222, 0., "", "", "", "", "", "", "", 81.94, 1.439323774*^9, 
  147.674, 38.7, 10.641, 5.929, 15308.712, 0.7, 261.899, 9.74, 1.9, 48.4, "", 
  4.34, 76.91}, {"CHN", "Asia", "China", "2020-06-18", 84458., 36., 4638., 
  0., 58.679, 0.025, 3.222, 0., "", "", "", "", "", "", "", 81.94, 
  1.439323774*^9, 147.674, 38.7, 10.641, 5.929, 15308.712, 0.7, 261.899, 
  9.74, 1.9, 48.4, "", 4.34, 76.91}, {"CHN", "Asia", "China", "2020-06-19", 
  84494., 36., 4638., 0., 58.704, 0.025, 3.222, 0., "", "", "", "", "", "", 
  "", 81.94, 1.439323774*^9, 147.674, 38.7, 10.641, 5.929, 15308.712, 0.7, 
  261.899, 9.74, 1.9, 48.4, "", 4.34, 76.91}, 
 {"CHN", "Asia", "China", "2020-06-20", 84524., 30., 4638., 0., 58.725, 
  0.021, 3.222, 0., "", "", "", "", "", "", "", 81.94, 1.439323774*^9, 
  147.674, 38.7, 10.641, 5.929, 15308.712, 0.7, 261.899, 9.74, 1.9, 48.4, "", 
  4.34, 76.91}, {"CHN", "Asia", "China", "2020-06-21", 84553., 29., 4639., 
  1., 58.745, 0.02, 3.223, 0.001, "", "", "", "", "", "", "", 81.94, 
  1.439323774*^9, 147.674, 38.7, 10.641, 5.929, 15308.712, 0.7, 261.899, 
  9.74, 1.9, 48.4, "", 4.34, 76.91}, {"CHN", "Asia", "China", "2020-06-22", 
  84572., 19., 4639., 0., 58.758, 0.013, 3.223, 0., "", "", "", "", "", "", 
  "", 81.94, 1.439323774*^9, 147.674, 38.7, 10.641, 5.929, 15308.712, 0.7, 
  261.899, 9.74, 1.9, 48.4, "", 4.34, 76.91}, 
 {"CHN", "Asia", "China", "2020-06-23", 84624., 52., 4639., 0., 58.794, 
  0.036, 3.223, 0., "", "", "", "", "", "", "", 81.94, 1.439323774*^9, 
  147.674, 38.7, 10.641, 5.929, 15308.712, 0.7, 261.899, 9.74, 1.9, 48.4, "", 
  4.34, 76.91}, {"CHN", "Asia", "China", "2020-06-24", 84653., 29., 4640., 
  1., 58.814, 0.02, 3.224, 0.001, "", "", "", "", "", "", "", 81.94, 
  1.439323774*^9, 147.674, 38.7, 10.641, 5.929, 15308.712, 0.7, 261.899, 
  9.74, 1.9, 48.4, "", 4.34, 76.91}, {"CHN", "Asia", "China", "2020-06-25", 
  84673., 20., 4640., 0., 58.828, 0.014, 3.224, 0., "", "", "", "", "", "", 
  "", 81.94, 1.439323774*^9, 147.674, 38.7, 10.641, 5.929, 15308.712, 0.7, 
  261.899, 9.74, 1.9, 48.4, "", 4.34, 76.91}, 
 {"CHN", "Asia", "China", "2020-06-26", 84701., 28., 4641., 1., 58.848, 
  0.019, 3.224, 0.001, "", "", "", "", "", "", "", 81.94, 1.439323774*^9, 
  147.674, 38.7, 10.641, 5.929, 15308.712, 0.7, 261.899, 9.74, 1.9, 48.4, "", 
  4.34, 76.91}, {"CHN", "Asia", "China", "2020-06-27", 84725., 24., 4641., 
  0., 58.864, 0.017, 3.224, 0., "", "", "", "", "", "", "", 81.94, 
  1.439323774*^9, 147.674, 38.7, 10.641, 5.929, 15308.712, 0.7, 261.899, 
  9.74, 1.9, 48.4, "", 4.34, 76.91}, {"CHN", "Asia", "China", "2020-06-28", 
  84743., 18., 4641., 0., 58.877, 0.013, 3.224, 0., "", "", "", "", "", "", 
  "", 81.94, 1.439323774*^9, 147.674, 38.7, 10.641, 5.929, 15308.712, 0.7, 
  261.899, 9.74, 1.9, 48.4, "", 4.34, 76.91}, 
 {"CHN", "Asia", "China", "2020-06-29", 84757., 14., 4641., 0., 58.887, 0.01, 
  3.224, 0., "", "", "", "", "", "", "", 81.94, 1.439323774*^9, 147.674, 
  38.7, 10.641, 5.929, 15308.712, 0.7, 261.899, 9.74, 1.9, 48.4, "", 4.34, 
  76.91}, {"CHN", "Asia", "China", "2020-06-30", 84780., 23., 4641., 0., 
  58.903, 0.016, 3.224, 0., "", "", "", "", "", "", "", 81.94, 
  1.439323774*^9, 147.674, 38.7, 10.641, 5.929, 15308.712, 0.7, 261.899, 
  9.74, 1.9, 48.4, "", 4.34, 76.91}, {"CHN", "Asia", "China", "2020-07-01", 
  84785., 5., 4641., 0., 58.906, 0.003, 3.224, 0., "", "", "", "", "", "", 
  "", 81.94, 1.439323774*^9, 147.674, 38.7, 10.641, 5.929, 15308.712, 0.7, 
  261.899, 9.74, 1.9, 48.4, "", 4.34, 76.91}, 
 {"CHN", "Asia", "China", "2020-07-02", 84816., 31., 4641., 0., 58.928, 
  0.022, 3.224, 0., "", "", "", "", "", "", "", 81.94, 1.439323774*^9, 
  147.674, 38.7, 10.641, 5.929, 15308.712, 0.7, 261.899, 9.74, 1.9, 48.4, "", 
  4.34, 76.91}, {"CHN", "Asia", "China", "2020-07-03", 84830., 14., 4641., 
  0., 58.937, 0.01, 3.224, 0., "", "", "", "", "", "", "", 81.94, 
  1.439323774*^9, 147.674, 38.7, 10.641, 5.929, 15308.712, 0.7, 261.899, 
  9.74, 1.9, 48.4, "", 4.34, 76.91}, {"CHN", "Asia", "China", "2020-07-04", 
  84839., 9., 4641., 0., 58.944, 0.006, 3.224, 0., "", "", "", "", "", "", 
  "", 81.94, 1.439323774*^9, 147.674, 38.7, 10.641, 5.929, 15308.712, 0.7, 
  261.899, 9.74, 1.9, 48.4, "", 4.34, 76.91}, 
 {"CHN", "Asia", "China", "2020-07-05", 84857., 18., 4641., 0., 58.956, 
  0.013, 3.224, 0., "", "", "", "", "", "", "", 81.94, 1.439323774*^9, 
  147.674, 38.7, 10.641, 5.929, 15308.712, 0.7, 261.899, 9.74, 1.9, 48.4, "", 
  4.34, 76.91}, {"CHN", "Asia", "China", "2020-07-06", 84871., 14., 4641., 
  0., 58.966, 0.01, 3.224, 0., "", "", "", "", "", "", "", 81.94, 
  1.439323774*^9, 147.674, 38.7, 10.641, 5.929, 15308.712, 0.7, 261.899, 
  9.74, 1.9, 48.4, "", 4.34, 76.91}, {"CHN", "Asia", "China", "2020-07-07", 
  84896., 25., 4641., 0., 58.983, 0.017, 3.224, 0., "", "", "", "", "", "", 
  "", 81.94, 1.439323774*^9, 147.674, 38.7, 10.641, 5.929, 15308.712, 0.7, 
  261.899, 9.74, 1.9, 48.4, "", 4.34, 76.91}, 
 {"CHN", "Asia", "China", "2020-07-08", 84917., 21., 4641., 0., 58.998, 
  0.015, 3.224, 0., "", "", "", "", "", "", "", 81.94, 1.439323774*^9, 
  147.674, 38.7, 10.641, 5.929, 15308.712, 0.7, 261.899, 9.74, 1.9, 48.4, "", 
  4.34, 76.91}, {"COL", "South America", "Colombia", "2020-03-05", "", "", 
  "", "", "", "", "", "", 636., "", 0.012, "", "", "", "samples tested", 
  12.04, 5.0882884*^7, 44.223, 32.2, 7.646, 4.312, 13254.949, 4.5, 124.24, 
  7.44, 4.7, 13.5, 65.386, 1.71, 77.29}, {"COL", "South America", "Colombia", 
  "2020-03-06", "", "", "", "", "", "", "", "", 739., 103., 0.015, 0.002, "", 
  "", "samples tested", 12.04, 5.0882884*^7, 44.223, 32.2, 7.646, 4.312, 
  13254.949, 4.5, 124.24, 7.44, 4.7, 13.5, 65.386, 1.71, 77.29}, 
 {"COL", "South America", "Colombia", "2020-03-07", 1., 1., 0., 0., 0.02, 
  0.02, 0., 0., 810., 71., 0.016, 0.001, "", "", "samples tested", 12.04, 
  5.0882884*^7, 44.223, 32.2, 7.646, 4.312, 13254.949, 4.5, 124.24, 7.44, 
  4.7, 13.5, 65.386, 1.71, 77.29}, {"COL", "South America", "Colombia", 
  "2020-03-08", "", "", "", "", "", "", "", "", 813., 3., 0.016, 0., "", "", 
  "samples tested", 12.04, 5.0882884*^7, 44.223, 32.2, 7.646, 4.312, 
  13254.949, 4.5, 124.24, 7.44, 4.7, 13.5, 65.386, 1.71, 77.29}, 
 {"COL", "South America", "Colombia", "2020-03-09", "", "", "", "", "", "", 
  "", "", 851., 38., 0.017, 0.001, "", "", "samples tested", 14.81, 
  5.0882884*^7, 44.223, 32.2, 7.646, 4.312, 13254.949, 4.5, 124.24, 7.44, 
  4.7, 13.5, 65.386, 1.71, 77.29}, {"COL", "South America", "Colombia", 
  "2020-03-10", 3., 2., 0., 0., 0.059, 0.039, 0., 0., 927., 76., 0.018, 
  0.001, "", "", "samples tested", 14.81, 5.0882884*^7, 44.223, 32.2, 7.646, 
  4.312, 13254.949, 4.5, 124.24, 7.44, 4.7, 13.5, 65.386, 1.71, 77.29}, 
 {"COL", "South America", "Colombia", "2020-03-11", "", "", "", "", "", "", 
  "", "", 1133., 206., 0.022, 0.004, "", "", "samples tested", 14.81, 
  5.0882884*^7, 44.223, 32.2, 7.646, 4.312, 13254.949, 4.5, 124.24, 7.44, 
  4.7, 13.5, 65.386, 1.71, 77.29}, {"COL", "South America", "Colombia", 
  "2020-03-12", 9., 6., 0., 0., 0.177, 0.118, 0., 0., 1393., 260., 0.027, 
  0.005, 108., 0.002, "samples tested", 34.26, 5.0882884*^7, 44.223, 32.2, 
  7.646, 4.312, 13254.949, 4.5, 124.24, 7.44, 4.7, 13.5, 65.386, 1.71, 
  77.29}, {"COL", "South America", "Colombia", "2020-03-13", "", "", "", "", 
  "", "", "", "", 1754., 361., 0.034, 0.007, 145., 0.003, "samples tested", 
  34.26, 5.0882884*^7, 44.223, 32.2, 7.646, 4.312, 13254.949, 4.5, 124.24, 
  7.44, 4.7, 13.5, 65.386, 1.71, 77.29}, {"COL", "South America", "Colombia", 
  "2020-03-14", 16., 7., 0., 0., 0.314, 0.138, 0., 0., 2343., 589., 0.046, 
  0.012, 219., 0.004, "samples tested", 34.26, 5.0882884*^7, 44.223, 32.2, 
  7.646, 4.312, 13254.949, 4.5, 124.24, 7.44, 4.7, 13.5, 65.386, 1.71, 
  77.29}, {"COL", "South America", "Colombia", "2020-03-15", 34., 18., 0., 
  0., 0.668, 0.354, 0., 0., 3176., 833., 0.062, 0.016, 338., 0.007, 
  "samples tested", 34.26, 5.0882884*^7, 44.223, 32.2, 7.646, 4.312, 
  13254.949, 4.5, 124.24, 7.44, 4.7, 13.5, 65.386, 1.71, 77.29}, 
 {"COL", "South America", "Colombia", "2020-03-16", 45., 11., 0., 0., 0.884, 
  0.216, 0., 0., 3607., 431., 0.071, 0.008, 394., 0.008, "samples tested", 
  45.37, 5.0882884*^7, 44.223, 32.2, 7.646, 4.312, 13254.949, 4.5, 124.24, 
  7.44, 4.7, 13.5, 65.386, 1.71, 77.29}, {"COL", "South America", "Colombia", 
  "2020-03-17", 57., 12., 0., 0., 1.12, 0.236, 0., 0., 3931., 324., 0.077, 
  0.006, 429., 0.008, "samples tested", 50.93, 5.0882884*^7, 44.223, 32.2, 
  7.646, 4.312, 13254.949, 4.5, 124.24, 7.44, 4.7, 13.5, 65.386, 1.71, 
  77.29}, {"COL", "South America", "Colombia", "2020-03-18", 65., 8., 0., 0., 
  1.277, 0.157, 0., 0., 4690., 759., 0.092, 0.015, 508., 0.01, 
  "samples tested", 50.93, 5.0882884*^7, 44.223, 32.2, 7.646, 4.312, 
  13254.949, 4.5, 124.24, 7.44, 4.7, 13.5, 65.386, 1.71, 77.29}, 
 {"COL", "South America", "Colombia", "2020-03-19", 102., 37., 0., 0., 2.005, 
  0.727, 0., 0., 5363., 673., 0.105, 0.013, 567., 0.011, "samples tested", 
  50.93, 5.0882884*^7, 44.223, 32.2, 7.646, 4.312, 13254.949, 4.5, 124.24, 
  7.44, 4.7, 13.5, 65.386, 1.71, 77.29}, {"COL", "South America", "Colombia", 
  "2020-03-20", 128., 26., 0., 0., 2.516, 0.511, 0., 0., 5766., 403., 0.113, 
  0.008, 573., 0.011, "samples tested", 50.93, 5.0882884*^7, 44.223, 32.2, 
  7.646, 4.312, 13254.949, 4.5, 124.24, 7.44, 4.7, 13.5, 65.386, 1.71, 
  77.29}, {"COL", "South America", "Colombia", "2020-03-21", 158., 30., 0., 
  0., 3.105, 0.59, 0., 0., 6064., 298., 0.119, 0.006, 532., 0.01, 
  "samples tested", 50.93, 5.0882884*^7, 44.223, 32.2, 7.646, 4.312, 
  13254.949, 4.5, 124.24, 7.44, 4.7, 13.5, 65.386, 1.71, 77.29}, 
 {"COL", "South America", "Colombia", "2020-03-22", 210., 52., 1., 1., 4.127, 
  1.022, 0.02, 0.02, 6910., 846., 0.136, 0.017, 533., 0.01, "samples tested", 
  50.93, 5.0882884*^7, 44.223, 32.2, 7.646, 4.312, 13254.949, 4.5, 124.24, 
  7.44, 4.7, 13.5, 65.386, 1.71, 77.29}, {"COL", "South America", "Colombia", 
  "2020-03-23", 235., 25., 2., 1., 4.618, 0.491, 0.039, 0.02, 7285., 375., 
  0.143, 0.007, 525., 0.01, "samples tested", 53.7, 5.0882884*^7, 44.223, 
  32.2, 7.646, 4.312, 13254.949, 4.5, 124.24, 7.44, 4.7, 13.5, 65.386, 1.71, 
  77.29}, {"COL", "South America", "Colombia", "2020-03-24", 306., 71., 3., 
  1., 6.014, 1.395, 0.059, 0.02, 8051., 766., 0.158, 0.015, 589., 0.012, 
  "samples tested", 53.7, 5.0882884*^7, 44.223, 32.2, 7.646, 4.312, 
  13254.949, 4.5, 124.24, 7.44, 4.7, 13.5, 65.386, 1.71, 77.29}, 
 {"COL", "South America", "Colombia", "2020-03-25", 378., 72., 3., 0., 7.429, 
  1.415, 0.059, 0., 8797., 746., 0.173, 0.015, 587., 0.012, "samples tested", 
  87.96, 5.0882884*^7, 44.223, 32.2, 7.646, 4.312, 13254.949, 4.5, 124.24, 
  7.44, 4.7, 13.5, 65.386, 1.71, 77.29}, {"COL", "South America", "Colombia", 
  "2020-03-26", 470., 92., 4., 1., 9.237, 1.808, 0.079, 0.02, 9228., 431., 
  0.181, 0.008, 552., 0.011, "samples tested", 87.96, 5.0882884*^7, 44.223, 
  32.2, 7.646, 4.312, 13254.949, 4.5, 124.24, 7.44, 4.7, 13.5, 65.386, 1.71, 
  77.29}, {"COL", "South America", "Colombia", "2020-03-27", 491., 21., 6., 
  2., 9.65, 0.413, 0.118, 0.039, 9486., 258., 0.186, 0.005, 531., 0.01, 
  "samples tested", 87.96, 5.0882884*^7, 44.223, 32.2, 7.646, 4.312, 
  13254.949, 4.5, 124.24, 7.44, 4.7, 13.5, 65.386, 1.71, 77.29}, 
 {"COL", "South America", "Colombia", "2020-03-28", 539., 48., 6., 0., 
  10.593, 0.943, 0.118, 0., 10851., 1365., 0.213, 0.027, 684., 0.013, 
  "samples tested", 87.96, 5.0882884*^7, 44.223, 32.2, 7.646, 4.312, 
  13254.949, 4.5, 124.24, 7.44, 4.7, 13.5, 65.386, 1.71, 77.29}, 
 {"COL", "South America", "Colombia", "2020-03-29", 608., 69., 6., 0., 
  11.949, 1.356, 0.118, 0., 12325., 1474., 0.242, 0.029, 774., 0.015, 
  "samples tested", 87.96, 5.0882884*^7, 44.223, 32.2, 7.646, 4.312, 
  13254.949, 4.5, 124.24, 7.44, 4.7, 13.5, 65.386, 1.71, 77.29}, 
 {"COL", "South America", "Colombia", "2020-03-30", 702., 94., 10., 4., 
  13.796, 1.847, 0.197, 0.079, 13816., 1491., 0.272, 0.029, 933., 0.018, 
  "samples tested", 87.96, 5.0882884*^7, 44.223, 32.2, 7.646, 4.312, 
  13254.949, 4.5, 124.24, 7.44, 4.7, 13.5, 65.386, 1.71, 77.29}, 
 {"COL", "South America", "Colombia", "2020-03-31", 798., 96., 14., 4., 
  15.683, 1.887, 0.275, 0.079, 17863., 4047., 0.351, 0.08, 1402., 0.028, 
  "samples tested", 87.96, 5.0882884*^7, 44.223, 32.2, 7.646, 4.312, 
  13254.949, 4.5, 124.24, 7.44, 4.7, 13.5, 65.386, 1.71, 77.29}, 
 {"COL", "South America", "Colombia", "2020-04-01", 906., 108., 16., 2., 
  17.806, 2.123, 0.314, 0.039, 20253., 2390., 0.398, 0.047, 1637., 0.032, 
  "samples tested", 87.96, 5.0882884*^7, 44.223, 32.2, 7.646, 4.312, 
  13254.949, 4.5, 124.24, 7.44, 4.7, 13.5, 65.386, 1.71, 77.29}, 
 {"COL", "South America", "Colombia", "2020-04-02", 1065., 159., 17., 1., 
  20.93, 3.125, 0.334, 0.02, 21412., 1159., 0.421, 0.023, 1741., 0.034, 
  "samples tested", 87.96, 5.0882884*^7, 44.223, 32.2, 7.646, 4.312, 
  13254.949, 4.5, 124.24, 7.44, 4.7, 13.5, 65.386, 1.71, 77.29}, 
 {"COL", "South America", "Colombia", "2020-04-03", 1161., 96., 19., 2., 
  22.817, 1.887, 0.373, 0.039, 22752., 1340., 0.447, 0.026, 1895., 0.037, 
  "samples tested", 87.96, 5.0882884*^7, 44.223, 32.2, 7.646, 4.312, 
  13254.949, 4.5, 124.24, 7.44, 4.7, 13.5, 65.386, 1.71, 77.29}, 
 {"COL", "South America", "Colombia", "2020-04-04", 1267., 106., 25., 6., 
  24.9, 2.083, 0.491, 0.118, 23989., 1237., 0.471, 0.024, 1877., 0.037, 
  "samples tested", 87.96, 5.0882884*^7, 44.223, 32.2, 7.646, 4.312, 
  13254.949, 4.5, 124.24, 7.44, 4.7, 13.5, 65.386, 1.71, 77.29}, 
 {"COL", "South America", "Colombia", "2020-04-05", 1406., 139., 32., 7., 
  27.632, 2.732, 0.629, 0.138, 25547., 1558., 0.502, 0.031, 1889., 0.037, 
  "samples tested", 87.96, 5.0882884*^7, 44.223, 32.2, 7.646, 4.312, 
  13254.949, 4.5, 124.24, 7.44, 4.7, 13.5, 65.386, 1.71, 77.29}, 
 {"COL", "South America", "Colombia", "2020-04-06", 1485., 79., 35., 3., 
  29.185, 1.553, 0.688, 0.059, 27968., 2421., 0.55, 0.048, 2022., 0.04, 
  "samples tested", 87.96, 5.0882884*^7, 44.223, 32.2, 7.646, 4.312, 
  13254.949, 4.5, 124.24, 7.44, 4.7, 13.5, 65.386, 1.71, 77.29}, 
 {"COL", "South America", "Colombia", "2020-04-07", 1579., 94., 46., 11., 
  31.032, 1.847, 0.904, 0.216, 30728., 2760., 0.604, 0.054, 1838., 0.036, 
  "samples tested", 87.96, 5.0882884*^7, 44.223, 32.2, 7.646, 4.312, 
  13254.949, 4.5, 124.24, 7.44, 4.7, 13.5, 65.386, 1.71, 77.29}, 
 {"COL", "South America", "Colombia", "2020-04-08", 1780., 201., 50., 4., 
  34.982, 3.95, 0.983, 0.079, 33858., 3130., 0.665, 0.062, 1944., 0.038, 
  "samples tested", 87.96, 5.0882884*^7, 44.223, 32.2, 7.646, 4.312, 
  13254.949, 4.5, 124.24, 7.44, 4.7, 13.5, 65.386, 1.71, 77.29}, 
 {"COL", "South America", "Colombia", "2020-04-09", 2054., 274., 55., 5., 
  40.367, 5.385, 1.081, 0.098, 35193., 1335., 0.692, 0.026, 1969., 0.039, 
  "samples tested", 87.96, 5.0882884*^7, 44.223, 32.2, 7.646, 4.312, 
  13254.949, 4.5, 124.24, 7.44, 4.7, 13.5, 65.386, 1.71, 77.29}, 
 {"COL", "South America", "Colombia", "2020-04-10", 2223., 169., 69., 14., 
  43.689, 3.321, 1.356, 0.275, 37876., 2683., 0.744, 0.053, 2161., 0.042, 
  "samples tested", 87.96, 5.0882884*^7, 44.223, 32.2, 7.646, 4.312, 
  13254.949, 4.5, 124.24, 7.44, 4.7, 13.5, 65.386, 1.71, 77.29}, 
 {"COL", "South America", "Colombia", "2020-04-11", 2473., 250., 80., 11., 
  48.602, 4.913, 1.572, 0.216, 40618., 2742., 0.798, 0.054, 2376., 0.047, 
  "samples tested", 87.96, 5.0882884*^7, 44.223, 32.2, 7.646, 4.312, 
  13254.949, 4.5, 124.24, 7.44, 4.7, 13.5, 65.386, 1.71, 77.29}, 
 {"COL", "South America", "Colombia", "2020-04-12", 2709., 236., 100., 20., 
  53.24, 4.638, 1.965, 0.393, 41780., 1162., 0.821, 0.023, 2319., 0.046, 
  "samples tested", 87.96, 5.0882884*^7, 44.223, 32.2, 7.646, 4.312, 
  13254.949, 4.5, 124.24, 7.44, 4.7, 13.5, 65.386, 1.71, 77.29}, 
 {"COL", "South America", "Colombia", "2020-04-13", 2776., 67., 109., 9., 
  54.557, 1.317, 2.142, 0.177, 43036., 1256., 0.846, 0.025, 2153., 0.042, 
  "samples tested", 87.96, 5.0882884*^7, 44.223, 32.2, 7.646, 4.312, 
  13254.949, 4.5, 124.24, 7.44, 4.7, 13.5, 65.386, 1.71, 77.29}, 
 {"COL", "South America", "Colombia", "2020-04-14", 2852., 76., 112., 3., 
  56.05, 1.494, 2.201, 0.059, 45351., 2315., 0.891, 0.045, 2089., 0.041, 
  "samples tested", 84.26, 5.0882884*^7, 44.223, 32.2, 7.646, 4.312, 
  13254.949, 4.5, 124.24, 7.44, 4.7, 13.5, 65.386, 1.71, 77.29}, 
 {"COL", "South America", "Colombia", "2020-04-15", 2979., 127., 127., 15., 
  58.546, 2.496, 2.496, 0.295, 48556., 3205., 0.954, 0.063, 2100., 0.041, 
  "samples tested", 84.26, 5.0882884*^7, 44.223, 32.2, 7.646, 4.312, 
  13254.949, 4.5, 124.24, 7.44, 4.7, 13.5, 65.386, 1.71, 77.29}, 
 {"COL", "South America", "Colombia", "2020-04-16", 3105., 126., 131., 4., 
  61.022, 2.476, 2.575, 0.079, 52013., 3457., 1.022, 0.068, 2403., 0.047, 
  "samples tested", 84.26, 5.0882884*^7, 44.223, 32.2, 7.646, 4.312, 
  13254.949, 4.5, 124.24, 7.44, 4.7, 13.5, 65.386, 1.71, 77.29}, 
 {"COL", "South America", "Colombia", "2020-04-17", 3233., 128., 144., 13., 
  63.538, 2.516, 2.83, 0.255, 55501., 3488., 1.091, 0.069, 2518., 0.049, 
  "samples tested", 84.26, 5.0882884*^7, 44.223, 32.2, 7.646, 4.312, 
  13254.949, 4.5, 124.24, 7.44, 4.7, 13.5, 65.386, 1.71, 77.29}, 
 {"COL", "South America", "Colombia", "2020-04-18", 3439., 206., 153., 9., 
  67.587, 4.049, 3.007, 0.177, 58930., 3429., 1.158, 0.067, 2616., 0.051, 
  "samples tested", 84.26, 5.0882884*^7, 44.223, 32.2, 7.646, 4.312, 
  13254.949, 4.5, 124.24, 7.44, 4.7, 13.5, 65.386, 1.71, 77.29}, 
 {"COL", "South America", "Colombia", "2020-04-19", 3621., 182., 166., 13., 
  71.163, 3.577, 3.262, 0.255, 62674., 3744., 1.232, 0.074, 2985., 0.059, 
  "samples tested", 84.26, 5.0882884*^7, 44.223, 32.2, 7.646, 4.312, 
  13254.949, 4.5, 124.24, 7.44, 4.7, 13.5, 65.386, 1.71, 77.29}, 
 {"COL", "South America", "Colombia", "2020-04-20", 3792., 171., 179., 13., 
  74.524, 3.361, 3.518, 0.255, 65097., 2423., 1.279, 0.048, 3152., 0.062, 
  "samples tested", 84.26, 5.0882884*^7, 44.223, 32.2, 7.646, 4.312, 
  13254.949, 4.5, 124.24, 7.44, 4.7, 13.5, 65.386, 1.71, 77.29}, 
 {"COL", "South America", "Colombia", "2020-04-21", 3977., 185., 189., 10., 
  78.16, 3.636, 3.714, 0.197, 68356., 3259., 1.343, 0.064, 3286., 0.065, 
  "samples tested", 84.26, 5.0882884*^7, 44.223, 32.2, 7.646, 4.312, 
  13254.949, 4.5, 124.24, 7.44, 4.7, 13.5, 65.386, 1.71, 77.29}, 
 {"COL", "South America", "Colombia", "2020-04-22", 4149., 172., 196., 7., 
  81.54, 3.38, 3.852, 0.138, 71407., 3051., 1.403, 0.06, 3264., 0.064, 
  "samples tested", 84.26, 5.0882884*^7, 44.223, 32.2, 7.646, 4.312, 
  13254.949, 4.5, 124.24, 7.44, 4.7, 13.5, 65.386, 1.71, 77.29}, 
 {"COL", "South America", "Colombia", "2020-04-23", 4356., 207., 206., 10., 
  85.608, 4.068, 4.049, 0.197, 74864., 3457., 1.471, 0.068, 3264., 0.064, 
  "samples tested", 84.26, 5.0882884*^7, 44.223, 32.2, 7.646, 4.312, 
  13254.949, 4.5, 124.24, 7.44, 4.7, 13.5, 65.386, 1.71, 77.29}, 
 {"COL", "South America", "Colombia", "2020-04-24", 4561., 205., 215., 9., 
  89.637, 4.029, 4.225, 0.177, 77985., 3121., 1.533, 0.061, 3212., 0.063, 
  "samples tested", 87.04, 5.0882884*^7, 44.223, 32.2, 7.646, 4.312, 
  13254.949, 4.5, 124.24, 7.44, 4.7, 13.5, 65.386, 1.71, 77.29}, 
 {"COL", "South America", "Colombia", "2020-04-25", 4881., 320., 225., 10., 
  95.926, 6.289, 4.422, 0.197, 81053., 3068., 1.593, 0.06, 3160., 0.062, 
  "samples tested", 87.04, 5.0882884*^7, 44.223, 32.2, 7.646, 4.312, 
  13254.949, 4.5, 124.24, 7.44, 4.7, 13.5, 65.386, 1.71, 77.29}, 
 {"COL", "South America", "Colombia", "2020-04-26", 5142., 261., 233., 8., 
  101.056, 5.129, 4.579, 0.157, 87106., 6053., 1.712, 0.119, 3490., 0.069, 
  "samples tested", 87.04, 5.0882884*^7, 44.223, 32.2, 7.646, 4.312, 
  13254.949, 4.5, 124.24, 7.44, 4.7, 13.5, 65.386, 1.71, 77.29}, 
 {"COL", "South America", "Colombia", "2020-04-27", 5379., 237., 243., 10., 
  105.713, 4.658, 4.776, 0.197, 90899., 3793., 1.786, 0.075, 3686., 0.072, 
  "samples tested", 90.74, 5.0882884*^7, 44.223, 32.2, 7.646, 4.312, 
  13254.949, 4.5, 124.24, 7.44, 4.7, 13.5, 65.386, 1.71, 77.29}, 
 {"COL", "South America", "Colombia", "2020-04-28", 5597., 218., 253., 10., 
  109.998, 4.284, 4.972, 0.197, 95085., 4186., 1.869, 0.082, 3818., 0.075, 
  "samples tested", 90.74, 5.0882884*^7, 44.223, 32.2, 7.646, 4.312, 
  13254.949, 4.5, 124.24, 7.44, 4.7, 13.5, 65.386, 1.71, 77.29}, 
 {"COL", "South America", "Colombia", "2020-04-29", 5949., 352., 269., 16., 
  116.916, 6.918, 5.287, 0.314, 100153., 5068., 1.968, 0.1, 4107., 0.081, 
  "samples tested", 90.74, 5.0882884*^7, 44.223, 32.2, 7.646, 4.312, 
  13254.949, 4.5, 124.24, 7.44, 4.7, 13.5, 65.386, 1.71, 77.29}, 
 {"COL", "South America", "Colombia", "2020-04-30", 6211., 262., 278., 9., 
  122.065, 5.149, 5.464, 0.177, 104657., 4504., 2.057, 0.089, 4256., 0.084, 
  "samples tested", 90.74, 5.0882884*^7, 44.223, 32.2, 7.646, 4.312, 
  13254.949, 4.5, 124.24, 7.44, 4.7, 13.5, 65.386, 1.71, 77.29}, 
 {"COL", "South America", "Colombia", "2020-05-01", 6507., 296., 293., 15., 
  127.882, 5.817, 5.758, 0.295, 108950., 4293., 2.141, 0.084, 4424., 0.087, 
  "samples tested", 90.74, 5.0882884*^7, 44.223, 32.2, 7.646, 4.312, 
  13254.949, 4.5, 124.24, 7.44, 4.7, 13.5, 65.386, 1.71, 77.29}, 
 {"COL", "South America", "Colombia", "2020-05-02", 7006., 499., 314., 21., 
  137.689, 9.807, 6.171, 0.413, 114602., 5652., 2.252, 0.111, 4793., 0.094, 
  "samples tested", 90.74, 5.0882884*^7, 44.223, 32.2, 7.646, 4.312, 
  13254.949, 4.5, 124.24, 7.44, 4.7, 13.5, 65.386, 1.71, 77.29}, 
 {"COL", "South America", "Colombia", "2020-05-03", 7285., 279., 324., 10., 
  143.172, 5.483, 6.368, 0.197, 118801., 4199., 2.335, 0.083, 4528., 0.089, 
  "samples tested", 90.74, 5.0882884*^7, 44.223, 32.2, 7.646, 4.312, 
  13254.949, 4.5, 124.24, 7.44, 4.7, 13.5, 65.386, 1.71, 77.29}, 
 {"COL", "South America", "Colombia", "2020-05-04", 7668., 383., 340., 16., 
  150.699, 7.527, 6.682, 0.314, 123029., 4228., 2.418, 0.083, 4590., 0.09, 
  "samples tested", 90.74, 5.0882884*^7, 44.223, 32.2, 7.646, 4.312, 
  13254.949, 4.5, 124.24, 7.44, 4.7, 13.5, 65.386, 1.71, 77.29}, 
 {"COL", "South America", "Colombia", "2020-05-05", 7973., 305., 358., 18., 
  156.693, 5.994, 7.036, 0.354, 127105., 4076., 2.498, 0.08, 4574., 0.09, 
  "samples tested", 90.74, 5.0882884*^7, 44.223, 32.2, 7.646, 4.312, 
  13254.949, 4.5, 124.24, 7.44, 4.7, 13.5, 65.386, 1.71, 77.29}, 
 {"COL", "South America", "Colombia", "2020-05-06", 8613., 640., 378., 20., 
  169.271, 12.578, 7.429, 0.393, 131110., 4005., 2.577, 0.079, 4422., 0.087, 
  "samples tested", 87.04, 5.0882884*^7, 44.223, 32.2, 7.646, 4.312, 
  13254.949, 4.5, 124.24, 7.44, 4.7, 13.5, 65.386, 1.71, 77.29}, 
 {"COL", "South America", "Colombia", "2020-05-07", 8959., 346., 397., 19., 
  176.071, 6.8, 7.802, 0.373, 135352., 4242., 2.66, 0.083, 4385., 0.086, 
  "samples tested", 87.04, 5.0882884*^7, 44.223, 32.2, 7.646, 4.312, 
  13254.949, 4.5, 124.24, 7.44, 4.7, 13.5, 65.386, 1.71, 77.29}, 
 {"COL", "South America", "Colombia", "2020-05-08", 9456., 497., 407., 10., 
  185.839, 9.768, 7.999, 0.197, 139739., 4387., 2.746, 0.086, 4398., 0.086, 
  "samples tested", 87.04, 5.0882884*^7, 44.223, 32.2, 7.646, 4.312, 
  13254.949, 4.5, 124.24, 7.44, 4.7, 13.5, 65.386, 1.71, 77.29}, 
 {"COL", "South America", "Colombia", "2020-05-09", 10051., 595., 428., 21., 
  197.532, 11.694, 8.411, 0.413, 144912., 5173., 2.848, 0.102, 4330., 0.085, 
  "samples tested", 87.04, 5.0882884*^7, 44.223, 32.2, 7.646, 4.312, 
  13254.949, 4.5, 124.24, 7.44, 4.7, 13.5, 65.386, 1.71, 77.29}, 
 {"COL", "South America", "Colombia", "2020-05-10", 10495., 444., 445., 17., 
  206.258, 8.726, 8.746, 0.334, 151396., 6484., 2.975, 0.127, 4656., 0.092, 
  "samples tested", 87.04, 5.0882884*^7, 44.223, 32.2, 7.646, 4.312, 
  13254.949, 4.5, 124.24, 7.44, 4.7, 13.5, 65.386, 1.71, 77.29}, 
 {"COL", "South America", "Colombia", "2020-05-11", 11063., 568., 463., 18., 
  217.421, 11.163, 9.099, 0.354, 158933., 7537., 3.124, 0.148, 5129., 0.101, 
  "samples tested", 87.04, 5.0882884*^7, 44.223, 32.2, 7.646, 4.312, 
  13254.949, 4.5, 124.24, 7.44, 4.7, 13.5, 65.386, 1.71, 77.29}, 
 {"COL", "South America", "Colombia", "2020-05-12", 11613., 550., 479., 16., 
  228.23, 10.809, 9.414, 0.314, 165738., 6805., 3.257, 0.134, 5519., 0.108, 
  "samples tested", 87.04, 5.0882884*^7, 44.223, 32.2, 7.646, 4.312, 
  13254.949, 4.5, 124.24, 7.44, 4.7, 13.5, 65.386, 1.71, 77.29}, 
 {"COL", "South America", "Colombia", "2020-05-13", 12272., 659., 493., 14., 
  241.181, 12.951, 9.689, 0.275, 171799., 6061., 3.376, 0.119, 5813., 0.114, 
  "samples tested", 87.04, 5.0882884*^7, 44.223, 32.2, 7.646, 4.312, 
  13254.949, 4.5, 124.24, 7.44, 4.7, 13.5, 65.386, 1.71, 77.29}, 
 {"COL", "South America", "Colombia", "2020-05-14", 12930., 658., 509., 16., 
  254.113, 12.932, 10.003, 0.314, 177050., 5251., 3.48, 0.103, 5957., 0.117, 
  "samples tested", 87.04, 5.0882884*^7, 44.223, 32.2, 7.646, 4.312, 
  13254.949, 4.5, 124.24, 7.44, 4.7, 13.5, 65.386, 1.71, 77.29}, 
 {"COL", "South America", "Colombia", "2020-05-15", 13610., 680., 525., 16., 
  267.477, 13.364, 10.318, 0.314, 183112., 6062., 3.599, 0.119, 6196., 0.122, 
  "samples tested", 87.04, 5.0882884*^7, 44.223, 32.2, 7.646, 4.312, 
  13254.949, 4.5, 124.24, 7.44, 4.7, 13.5, 65.386, 1.71, 77.29}, 
 {"COL", "South America", "Colombia", "2020-05-16", 14216., 606., 546., 21., 
  279.387, 11.91, 10.731, 0.413, 190114., 7002., 3.736, 0.138, 6457., 0.127, 
  "samples tested", 87.04, 5.0882884*^7, 44.223, 32.2, 7.646, 4.312, 
  13254.949, 4.5, 124.24, 7.44, 4.7, 13.5, 65.386, 1.71, 77.29}, 
 {"COL", "South America", "Colombia", "2020-05-17", 14939., 723., 562., 16., 
  293.596, 14.209, 11.045, 0.314, 196417., 6303., 3.86, 0.124, 6432., 0.126, 
  "samples tested", 87.04, 5.0882884*^7, 44.223, 32.2, 7.646, 4.312, 
  13254.949, 4.5, 124.24, 7.44, 4.7, 13.5, 65.386, 1.71, 77.29}, 
 {"COL", "South America", "Colombia", "2020-05-18", 15574., 635., 574., 12., 
  306.075, 12.48, 11.281, 0.236, 201808., 5391., 3.966, 0.106, 6125., 0.12, 
  "samples tested", 87.04, 5.0882884*^7, 44.223, 32.2, 7.646, 4.312, 
  13254.949, 4.5, 124.24, 7.44, 4.7, 13.5, 65.386, 1.71, 77.29}, 
 {"COL", "South America", "Colombia", "2020-05-19", 16295., 721., 592., 18., 
  320.245, 14.17, 11.635, 0.354, 208046., 6238., 4.089, 0.123, 6044., 0.119, 
  "samples tested", 87.04, 5.0882884*^7, 44.223, 32.2, 7.646, 4.312, 
  13254.949, 4.5, 124.24, 7.44, 4.7, 13.5, 65.386, 1.71, 77.29}, 
 {"COL", "South America", "Colombia", "2020-05-20", 16935., 640., 613., 21., 
  332.823, 12.578, 12.047, 0.413, 214536., 6490., 4.216, 0.128, 6105., 0.12, 
  "samples tested", 87.04, 5.0882884*^7, 44.223, 32.2, 7.646, 4.312, 
  13254.949, 4.5, 124.24, 7.44, 4.7, 13.5, 65.386, 1.71, 77.29}, 
 {"COL", "South America", "Colombia", "2020-05-21", 17687., 752., 630., 17., 
  347.602, 14.779, 12.381, 0.334, 222210., 7674., 4.367, 0.151, 6451., 0.127, 
  "samples tested", 87.04, 5.0882884*^7, 44.223, 32.2, 7.646, 4.312, 
  13254.949, 4.5, 124.24, 7.44, 4.7, 13.5, 65.386, 1.71, 77.29}, 
 {"COL", "South America", "Colombia", "2020-05-22", 18330., 643., 652., 22., 
  360.239, 12.637, 12.814, 0.432, 235948., 13738., 4.637, 0.27, 7548., 0.148, 
  "samples tested", 87.04, 5.0882884*^7, 44.223, 32.2, 7.646, 4.312, 
  13254.949, 4.5, 124.24, 7.44, 4.7, 13.5, 65.386, 1.71, 77.29}, 
 {"COL", "South America", "Colombia", "2020-05-23", 19131., 801., 682., 30., 
  375.981, 15.742, 13.403, 0.59, 243119., 7171., 4.778, 0.141, 7572., 0.149, 
  "samples tested", 87.04, 5.0882884*^7, 44.223, 32.2, 7.646, 4.312, 
  13254.949, 4.5, 124.24, 7.44, 4.7, 13.5, 65.386, 1.71, 77.29}, 
 {"COL", "South America", "Colombia", "2020-05-24", 20177., 1046., 705., 23., 
  396.538, 20.557, 13.855, 0.452, 252742., 9623., 4.967, 0.189, 8046., 0.158, 
  "samples tested", 87.04, 5.0882884*^7, 44.223, 32.2, 7.646, 4.312, 
  13254.949, 4.5, 124.24, 7.44, 4.7, 13.5, 65.386, 1.71, 77.29}, 
 {"COL", "South America", "Colombia", "2020-05-25", 21175., 998., 727., 22., 
  416.152, 19.614, 14.288, 0.432, 260812., 8070., 5.126, 0.159, 8429., 0.166, 
  "samples tested", 87.04, 5.0882884*^7, 44.223, 32.2, 7.646, 4.312, 
  13254.949, 4.5, 124.24, 7.44, 4.7, 13.5, 65.386, 1.71, 77.29}, 
 {"COL", "South America", "Colombia", "2020-05-26", 21981., 806., 750., 23., 
  431.992, 15.84, 14.74, 0.452, 271118., 10306., 5.328, 0.203, 9010., 0.177, 
  "samples tested", 87.04, 5.0882884*^7, 44.223, 32.2, 7.646, 4.312, 
  13254.949, 4.5, 124.24, 7.44, 4.7, 13.5, 65.386, 1.71, 77.29}, 
 {"COL", "South America", "Colombia", "2020-05-27", 23003., 1022., 776., 26., 
  452.077, 20.085, 15.251, 0.511, 283484., 12366., 5.571, 0.243, 9850., 
  0.194, "samples tested", 87.04, 5.0882884*^7, 44.223, 32.2, 7.646, 4.312, 
  13254.949, 4.5, 124.24, 7.44, 4.7, 13.5, 65.386, 1.71, 77.29}, 
 {"COL", "South America", "Colombia", "2020-05-28", 24104., 1101., 803., 27., 
  473.715, 21.638, 15.781, 0.531, 295614., 12130., 5.81, 0.238, 10486., 
  0.206, "samples tested", 87.04, 5.0882884*^7, 44.223, 32.2, 7.646, 4.312, 
  13254.949, 4.5, 124.24, 7.44, 4.7, 13.5, 65.386, 1.71, 77.29}, 
 {"COL", "South America", "Colombia", "2020-05-29", 25366., 1262., 822., 19., 
  498.517, 24.802, 16.155, 0.373, 306411., 10797., 6.022, 0.212, 10066., 
  0.198, "samples tested", 87.04, 5.0882884*^7, 44.223, 32.2, 7.646, 4.312, 
  13254.949, 4.5, 124.24, 7.44, 4.7, 13.5, 65.386, 1.71, 77.29}, 
 {"COL", "South America", "Colombia", "2020-05-30", 26688., 1322., 853., 31., 
  524.499, 25.981, 16.764, 0.609, 319779., 13368., 6.285, 0.263, 10951., 
  0.215, "samples tested", 87.04, 5.0882884*^7, 44.223, 32.2, 7.646, 4.312, 
  13254.949, 4.5, 124.24, 7.44, 4.7, 13.5, 65.386, 1.71, 77.29}, 
 {"COL", "South America", "Colombia", "2020-05-31", 28236., 1548., 890., 37., 
  554.921, 30.423, 17.491, 0.727, 331817., 12038., 6.521, 0.237, 11296., 
  0.222, "samples tested", 87.04, 5.0882884*^7, 44.223, 32.2, 7.646, 4.312, 
  13254.949, 4.5, 124.24, 7.44, 4.7, 13.5, 65.386, 1.71, 77.29}, 
 {"COL", "South America", "Colombia", "2020-06-01", 29383., 1147., 939., 49., 
  577.463, 22.542, 18.454, 0.963, 341142., 9325., 6.704, 0.183, 11476., 
  0.226, "samples tested", 87.04, 5.0882884*^7, 44.223, 32.2, 7.646, 4.312, 
  13254.949, 4.5, 124.24, 7.44, 4.7, 13.5, 65.386, 1.71, 77.29}, 
 {"COL", "South America", "Colombia", "2020-06-02", 30493., 1110., 969., 30., 
  599.278, 21.815, 19.044, 0.59, 350213., 9071., 6.883, 0.178, 11299., 0.222, 
  "samples tested", 87.04, 5.0882884*^7, 44.223, 32.2, 7.646, 4.312, 
  13254.949, 4.5, 124.24, 7.44, 4.7, 13.5, 65.386, 1.71, 77.29}, 
 {"COL", "South America", "Colombia", "2020-06-03", 31833., 1340., 1009., 
  40., 625.613, 26.335, 19.83, 0.786, 362432., 12219., 7.123, 0.24, 11278., 
  0.222, "samples tested", 87.04, 5.0882884*^7, 44.223, 32.2, 7.646, 4.312, 
  13254.949, 4.5, 124.24, 7.44, 4.7, 13.5, 65.386, 1.71, 77.29}, 
 {"COL", "South America", "Colombia", "2020-06-04", 33354., 1521., 1045., 
  36., 655.505, 29.892, 20.537, 0.708, 374592., 12160., 7.362, 0.239, 11283., 
  0.222, "samples tested", 87.04, 5.0882884*^7, 44.223, 32.2, 7.646, 4.312, 
  13254.949, 4.5, 124.24, 7.44, 4.7, 13.5, 65.386, 1.71, 77.29}, 
 {"COL", "South America", "Colombia", "2020-06-05", 35120., 1766., 1087., 
  42., 690.212, 34.707, 21.363, 0.825, 386938., 12346., 7.604, 0.243, 11504., 
  0.226, "samples tested", 87.04, 5.0882884*^7, 44.223, 32.2, 7.646, 4.312, 
  13254.949, 4.5, 124.24, 7.44, 4.7, 13.5, 65.386, 1.71, 77.29}, 
 {"COL", "South America", "Colombia", "2020-06-06", 36635., 1515., 1145., 
  58., 719.987, 29.774, 22.503, 1.14, 399505., 12567., 7.851, 0.247, 11389., 
  0.224, "samples tested", 87.04, 5.0882884*^7, 44.223, 32.2, 7.646, 4.312, 
  13254.949, 4.5, 124.24, 7.44, 4.7, 13.5, 65.386, 1.71, 77.29}, 
 {"COL", "South America", "Colombia", "2020-06-07", 38027., 1392., 1205., 
  60., 747.344, 27.357, 23.682, 1.179, 410719., 11214., 8.072, 0.22, 11272., 
  0.222, "samples tested", 87.04, 5.0882884*^7, 44.223, 32.2, 7.646, 4.312, 
  13254.949, 4.5, 124.24, 7.44, 4.7, 13.5, 65.386, 1.71, 77.29}, 
 {"COL", "South America", "Colombia", "2020-06-08", 39236., 1209., 1259., 
  54., 771.104, 23.76, 24.743, 1.061, 421723., 11004., 8.288, 0.216, 11512., 
  0.226, "samples tested", 87.04, 5.0882884*^7, 44.223, 32.2, 7.646, 4.312, 
  13254.949, 4.5, 124.24, 7.44, 4.7, 13.5, 65.386, 1.71, 77.29}, 
 {"COL", "South America", "Colombia", "2020-06-09", 40719., 1483., 1308., 
  49., 800.249, 29.145, 25.706, 0.963, 432870., 11147., 8.507, 0.219, 11808., 
  0.232, "samples tested", 87.04, 5.0882884*^7, 44.223, 32.2, 7.646, 4.312, 
  13254.949, 4.5, 124.24, 7.44, 4.7, 13.5, 65.386, 1.71, 77.29}, 
 {"COL", "South America", "Colombia", "2020-06-10", 42078., 1359., 1372., 
  64., 826.958, 26.708, 26.964, 1.258, 444933., 12063., 8.744, 0.237, 11786., 
  0.232, "samples tested", 87.04, 5.0882884*^7, 44.223, 32.2, 7.646, 4.312, 
  13254.949, 4.5, 124.24, 7.44, 4.7, 13.5, 65.386, 1.71, 77.29}, 
 {"COL", "South America", "Colombia", "2020-06-11", 43682., 1604., 1433., 
  61., 858.481, 31.523, 28.163, 1.199, 458324., 13391., 9.007, 0.263, 11962., 
  0.235, "samples tested", 87.04, 5.0882884*^7, 44.223, 32.2, 7.646, 4.312, 
  13254.949, 4.5, 124.24, 7.44, 4.7, 13.5, 65.386, 1.71, 77.29}, 
 {"COL", "South America", "Colombia", "2020-06-12", 43682., 0., 1433., 0., 
  858.481, 0., 28.163, 0., 470351., 12027., 9.244, 0.236, 11916., 0.234, 
  "samples tested", 87.04, 5.0882884*^7, 44.223, 32.2, 7.646, 4.312, 
  13254.949, 4.5, 124.24, 7.44, 4.7, 13.5, 65.386, 1.71, 77.29}, 
 {"COL", "South America", "Colombia", "2020-06-13", 46858., 3176., 1545., 
  112., 920.899, 62.418, 30.364, 2.201, 482832., 12481., 9.489, 0.245, 
  11904., 0.234, "samples tested", 87.04, 5.0882884*^7, 44.223, 32.2, 7.646, 
  4.312, 13254.949, 4.5, 124.24, 7.44, 4.7, 13.5, 65.386, 1.71, 77.29}, 
 {"COL", "South America", "Colombia", "2020-06-14", 48746., 1888., 1592., 
  47., 958.004, 37.105, 31.288, 0.924, 495024., 12192., 9.729, 0.24, 12044., 
  0.237, "samples tested", 87.04, 5.0882884*^7, 44.223, 32.2, 7.646, 4.312, 
  13254.949, 4.5, 124.24, 7.44, 4.7, 13.5, 65.386, 1.71, 77.29}, 
 {"COL", "South America", "Colombia", "2020-06-15", 50939., 2193., 1667., 
  75., 1001.103, 43.099, 32.762, 1.474, 507588., 12564., 9.976, 0.247, 
  12266., 0.241, "samples tested", 87.04, 5.0882884*^7, 44.223, 32.2, 7.646, 
  4.312, 13254.949, 4.5, 124.24, 7.44, 4.7, 13.5, 65.386, 1.71, 77.29}, 
 {"COL", "South America", "Colombia", "2020-06-16", 53063., 2124., 1726., 
  59., 1042.846, 41.743, 33.921, 1.16, 519990., 12402., 10.219, 0.244, 
  12446., 0.245, "samples tested", 87.04, 5.0882884*^7, 44.223, 32.2, 7.646, 
  4.312, 13254.949, 4.5, 124.24, 7.44, 4.7, 13.5, 65.386, 1.71, 77.29}, 
 {"COL", "South America", "Colombia", "2020-06-17", 54931., 1868., 1801., 
  75., 1079.558, 36.712, 35.395, 1.474, 535220., 15230., 10.519, 0.299, 
  12898., 0.253, "samples tested", 87.04, 5.0882884*^7, 44.223, 32.2, 7.646, 
  4.312, 13254.949, 4.5, 124.24, 7.44, 4.7, 13.5, 65.386, 1.71, 77.29}, 
 {"COL", "South America", "Colombia", "2020-06-18", 57046., 2115., 1864., 
  63., 1121.124, 41.566, 36.633, 1.238, 550611., 15391., 10.821, 0.302, 
  13184., 0.259, "samples tested", 87.04, 5.0882884*^7, 44.223, 32.2, 7.646, 
  4.312, 13254.949, 4.5, 124.24, 7.44, 4.7, 13.5, 65.386, 1.71, 77.29}, 
 {"COL", "South America", "Colombia", "2020-06-19", 60217., 3171., 1950., 
  86., 1183.443, 62.32, 38.323, 1.69, 568324., 17713., 11.169, 0.348, 13996., 
  0.275, "samples tested", 87.04, 5.0882884*^7, 44.223, 32.2, 7.646, 4.312, 
  13254.949, 4.5, 124.24, 7.44, 4.7, 13.5, 65.386, 1.71, 77.29}, 
 {"COL", "South America", "Colombia", "2020-06-20", 63276., 3059., 2045., 
  95., 1243.562, 60.118, 40.19, 1.867, 585822., 17498., 11.513, 0.344, 
  14713., 0.289, "samples tested", 87.04, 5.0882884*^7, 44.223, 32.2, 7.646, 
  4.312, 13254.949, 4.5, 124.24, 7.44, 4.7, 13.5, 65.386, 1.71, 77.29}, 
 {"COL", "South America", "Colombia", "2020-06-21", 65633., 2357., 2126., 
  81., 1289.884, 46.322, 41.782, 1.592, 604273., 18451., 11.876, 0.363, 
  15607., 0.307, "samples tested", 87.04, 5.0882884*^7, 44.223, 32.2, 7.646, 
  4.312, 13254.949, 4.5, 124.24, 7.44, 4.7, 13.5, 65.386, 1.71, 77.29}, 
 {"COL", "South America", "Colombia", "2020-06-22", 68652., 3019., 2237., 
  111., 1349.216, 59.332, 43.964, 2.181, 620288., 16015., 12.191, 0.315, 
  16100., 0.316, "samples tested", 87.04, 5.0882884*^7, 44.223, 32.2, 7.646, 
  4.312, 13254.949, 4.5, 124.24, 7.44, 4.7, 13.5, 65.386, 1.71, 77.29}, 
 {"COL", "South America", "Colombia", "2020-06-23", 71183., 2531., 2310., 
  73., 1398.958, 49.742, 45.398, 1.435, 634611., 14323., 12.472, 0.281, 
  16374., 0.322, "samples tested", 87.04, 5.0882884*^7, 44.223, 32.2, 7.646, 
  4.312, 13254.949, 4.5, 124.24, 7.44, 4.7, 13.5, 65.386, 1.71, 77.29}, 
 {"COL", "South America", "Colombia", "2020-06-24", 73572., 2389., 2404., 
  94., 1445.909, 46.951, 47.246, 1.847, 651592., 16981., 12.806, 0.334, 
  16625., 0.327, "samples tested", 87.04, 5.0882884*^7, 44.223, 32.2, 7.646, 
  4.312, 13254.949, 4.5, 124.24, 7.44, 4.7, 13.5, 65.386, 1.71, 77.29}, 
 {"COL", "South America", "Colombia", "2020-06-25", 77113., 3541., 2491., 
  87., 1515.5, 69.591, 48.956, 1.71, 670093., 18501., 13.169, 0.364, 17069., 
  0.335, "samples tested", 87.04, 5.0882884*^7, 44.223, 32.2, 7.646, 4.312, 
  13254.949, 4.5, 124.24, 7.44, 4.7, 13.5, 65.386, 1.71, 77.29}, 
 {"COL", "South America", "Colombia", "2020-06-26", 80599., 3486., 2654., 
  163., 1584.01, 68.51, 52.159, 3.203, 688959., 18866., 13.54, 0.371, 17234., 
  0.339, "samples tested", 87.04, 5.0882884*^7, 44.223, 32.2, 7.646, 4.312, 
  13254.949, 4.5, 124.24, 7.44, 4.7, 13.5, 65.386, 1.71, 77.29}, 
 {"COL", "South America", "Colombia", "2020-06-27", 84442., 3843., 2811., 
  157., 1659.536, 75.526, 55.245, 3.086, 707688., 18729., 13.908, 0.368, 
  17409., 0.342, "samples tested", 87.04, 5.0882884*^7, 44.223, 32.2, 7.646, 
  4.312, 13254.949, 4.5, 124.24, 7.44, 4.7, 13.5, 65.386, 1.71, 77.29}, 
 {"COL", "South America", "Colombia", "2020-06-28", 88591., 4149., 2939., 
  128., 1741.077, 81.54, 57.76, 2.516, 725828., 18140., 14.265, 0.357, 
  17365., 0.341, "samples tested", 87.04, 5.0882884*^7, 44.223, 32.2, 7.646, 
  4.312, 13254.949, 4.5, 124.24, 7.44, 4.7, 13.5, 65.386, 1.71, 77.29}, 
 {"COL", "South America", "Colombia", "2020-06-29", 91769., 3178., 3106., 
  167., 1803.534, 62.457, 61.042, 3.282, 743437., 17609., 14.611, 0.346, 
  17593., 0.346, "samples tested", 87.04, 5.0882884*^7, 44.223, 32.2, 7.646, 
  4.312, 13254.949, 4.5, 124.24, 7.44, 4.7, 13.5, 65.386, 1.71, 77.29}, 
 {"COL", "South America", "Colombia", "2020-06-30", 95043., 3274., 3223., 
  117., 1867.878, 64.344, 63.342, 2.299, 760719., 17282., 14.95, 0.34, 
  18015., 0.354, "samples tested", "", 5.0882884*^7, 44.223, 32.2, 7.646, 
  4.312, 13254.949, 4.5, 124.24, 7.44, 4.7, 13.5, 65.386, 1.71, 77.29}, 
 {"COL", "South America", "Colombia", "2020-07-01", 97846., 2803., 3334., 
  111., 1922.965, 55.087, 65.523, 2.181, 778773., 18054., 15.305, 0.355, 
  18169., 0.357, "samples tested", "", 5.0882884*^7, 44.223, 32.2, 7.646, 
  4.312, 13254.949, 4.5, 124.24, 7.44, 4.7, 13.5, 65.386, 1.71, 77.29}, 
 {"COL", "South America", "Colombia", "2020-07-02", 102009., 4163., 3470., 
  136., 2004.78, 81.815, 68.196, 2.673, 798108., 19335., 15.685, 0.38, 
  18288., 0.359, "samples tested", "", 5.0882884*^7, 44.223, 32.2, 7.646, 
  4.312, 13254.949, 4.5, 124.24, 7.44, 4.7, 13.5, 65.386, 1.71, 77.29}, 
 {"COL", "South America", "Colombia", "2020-07-03", 106110., 4101., 3641., 
  171., 2085.377, 80.597, 71.556, 3.361, 818703., 20595., 16.09, 0.405, 
  18535., 0.364, "samples tested", "", 5.0882884*^7, 44.223, 32.2, 7.646, 
  4.312, 13254.949, 4.5, 124.24, 7.44, 4.7, 13.5, 65.386, 1.71, 77.29}, 
 {"COL", "South America", "Colombia", "2020-07-04", 109505., 3395., 3777., 
  136., 2152.099, 66.722, 74.229, 2.673, 839731., 21028., 16.503, 0.413, 
  18863., 0.371, "samples tested", "", 5.0882884*^7, 44.223, 32.2, 7.646, 
  4.312, 13254.949, 4.5, 124.24, 7.44, 4.7, 13.5, 65.386, 1.71, 77.29}, 
 {"COL", "South America", "Colombia", "2020-07-05", 113389., 3884., 3942., 
  165., 2228.431, 76.332, 77.472, 3.243, 860731., 21000., 16.916, 0.413, 
  19272., 0.379, "samples tested", "", 5.0882884*^7, 44.223, 32.2, 7.646, 
  4.312, 13254.949, 4.5, 124.24, 7.44, 4.7, 13.5, 65.386, 1.71, 77.29}, 
 {"COL", "South America", "Colombia", "2020-07-06", 117110., 3721., 4064., 
  122., 2301.56, 73.129, 79.87, 2.398, 881190., 20459., 17.318, 0.402, 
  19679., 0.387, "samples tested", "", 5.0882884*^7, 44.223, 32.2, 7.646, 
  4.312, 13254.949, 4.5, 124.24, 7.44, 4.7, 13.5, 65.386, 1.71, 77.29}, 
 {"COL", "South America", "Colombia", "2020-07-07", 120281., 3171., 4210., 
  146., 2363.879, 62.32, 82.739, 2.869, "", "", "", "", "", "", "", "", 
  5.0882884*^7, 44.223, 32.2, 7.646, 4.312, 13254.949, 4.5, 124.24, 7.44, 
  4.7, 13.5, 65.386, 1.71, 77.29}, {"COL", "South America", "Colombia", 
  "2020-07-08", 124494., 4213., 4359., 149., 2446.677, 82.798, 85.667, 2.928, 
  "", "", "", "", "", "", "", "", 5.0882884*^7, 44.223, 32.2, 7.646, 4.312, 
  13254.949, 4.5, 124.24, 7.44, 4.7, 13.5, 65.386, 1.71, 77.29}, 
 {"COM", "Africa", "Comoros", "2020-05-02", 1., 1., 0., 0., 1.15, 1.15, 0., 
  0., "", "", "", "", "", "", "", "", 869595., 437.352, 20.4, 2.963, 1.726, 
  1413.89, 18.1, 261.516, 11.88, 4.4, 23.6, 15.574, 2.2, 64.32}, 
 {"COM", "Africa", "Comoros", "2020-05-03", 1., 0., 0., 0., 1.15, 0., 0., 0., 
  "", "", "", "", "", "", "", "", 869595., 437.352, 20.4, 2.963, 1.726, 
  1413.89, 18.1, 261.516, 11.88, 4.4, 23.6, 15.574, 2.2, 64.32}, 
 {"COM", "Africa", "Comoros", "2020-05-04", 3., 2., 0., 0., 3.45, 2.3, 0., 
  0., "", "", "", "", "", "", "", "", 869595., 437.352, 20.4, 2.963, 1.726, 
  1413.89, 18.1, 261.516, 11.88, 4.4, 23.6, 15.574, 2.2, 64.32}, 
 {"COM", "Africa", "Comoros", "2020-05-05", 4., 1., 1., 1., 4.6, 1.15, 1.15, 
  1.15, "", "", "", "", "", "", "", "", 869595., 437.352, 20.4, 2.963, 1.726, 
  1413.89, 18.1, 261.516, 11.88, 4.4, 23.6, 15.574, 2.2, 64.32}, 
 {"COM", "Africa", "Comoros", "2020-05-06", 4., 0., 1., 0., 4.6, 0., 1.15, 
  0., "", "", "", "", "", "", "", "", 869595., 437.352, 20.4, 2.963, 1.726, 
  1413.89, 18.1, 261.516, 11.88, 4.4, 23.6, 15.574, 2.2, 64.32}, 
 {"COM", "Africa", "Comoros", "2020-05-07", 8., 4., 1., 0., 9.2, 4.6, 1.15, 
  0., "", "", "", "", "", "", "", "", 869595., 437.352, 20.4, 2.963, 1.726, 
  1413.89, 18.1, 261.516, 11.88, 4.4, 23.6, 15.574, 2.2, 64.32}, 
 {"COM", "Africa", "Comoros", "2020-05-08", 8., 0., 1., 0., 9.2, 0., 1.15, 
  0., "", "", "", "", "", "", "", "", 869595., 437.352, 20.4, 2.963, 1.726, 
  1413.89, 18.1, 261.516, 11.88, 4.4, 23.6, 15.574, 2.2, 64.32}, 
 {"COM", "Africa", "Comoros", "2020-05-09", 8., 0., 1., 0., 9.2, 0., 1.15, 
  0., "", "", "", "", "", "", "", "", 869595., 437.352, 20.4, 2.963, 1.726, 
  1413.89, 18.1, 261.516, 11.88, 4.4, 23.6, 15.574, 2.2, 64.32}, 
 {"COM", "Africa", "Comoros", "2020-05-10", 11., 3., 1., 0., 12.65, 3.45, 
  1.15, 0., "", "", "", "", "", "", "", "", 869595., 437.352, 20.4, 2.963, 
  1.726, 1413.89, 18.1, 261.516, 11.88, 4.4, 23.6, 15.574, 2.2, 64.32}, 
 {"COM", "Africa", "Comoros", "2020-05-11", 11., 0., 1., 0., 12.65, 0., 1.15, 
  0., "", "", "", "", "", "", "", "", 869595., 437.352, 20.4, 2.963, 1.726, 
  1413.89, 18.1, 261.516, 11.88, 4.4, 23.6, 15.574, 2.2, 64.32}, 
 {"COM", "Africa", "Comoros", "2020-05-12", 11., 0., 1., 0., 12.65, 0., 1.15, 
  0., "", "", "", "", "", "", "", "", 869595., 437.352, 20.4, 2.963, 1.726, 
  1413.89, 18.1, 261.516, 11.88, 4.4, 23.6, 15.574, 2.2, 64.32}, 
 {"COM", "Africa", "Comoros", "2020-05-13", 11., 0., 1., 0., 12.65, 0., 1.15, 
  0., "", "", "", "", "", "", "", "", 869595., 437.352, 20.4, 2.963, 1.726, 
  1413.89, 18.1, 261.516, 11.88, 4.4, 23.6, 15.574, 2.2, 64.32}, 
 {"COM", "Africa", "Comoros", "2020-05-14", 11., 0., 1., 0., 12.65, 0., 1.15, 
  0., "", "", "", "", "", "", "", "", 869595., 437.352, 20.4, 2.963, 1.726, 
  1413.89, 18.1, 261.516, 11.88, 4.4, 23.6, 15.574, 2.2, 64.32}, 
 {"COM", "Africa", "Comoros", "2020-05-15", 11., 0., 1., 0., 12.65, 0., 1.15, 
  0., "", "", "", "", "", "", "", "", 869595., 437.352, 20.4, 2.963, 1.726, 
  1413.89, 18.1, 261.516, 11.88, 4.4, 23.6, 15.574, 2.2, 64.32}, 
 {"COM", "Africa", "Comoros", "2020-05-16", 11., 0., 1., 0., 12.65, 0., 1.15, 
  0., "", "", "", "", "", "", "", "", 869595., 437.352, 20.4, 2.963, 1.726, 
  1413.89, 18.1, 261.516, 11.88, 4.4, 23.6, 15.574, 2.2, 64.32}, 
 {"COM", "Africa", "Comoros", "2020-05-17", 11., 0., 1., 0., 12.65, 0., 1.15, 
  0., "", "", "", "", "", "", "", "", 869595., 437.352, 20.4, 2.963, 1.726, 
  1413.89, 18.1, 261.516, 11.88, 4.4, 23.6, 15.574, 2.2, 64.32}, 
 {"COM", "Africa", "Comoros", "2020-05-18", 11., 0., 1., 0., 12.65, 0., 1.15, 
  0., "", "", "", "", "", "", "", "", 869595., 437.352, 20.4, 2.963, 1.726, 
  1413.89, 18.1, 261.516, 11.88, 4.4, 23.6, 15.574, 2.2, 64.32}, 
 {"COM", "Africa", "Comoros", "2020-05-19", 11., 0., 1., 0., 12.65, 0., 1.15, 
  0., "", "", "", "", "", "", "", "", 869595., 437.352, 20.4, 2.963, 1.726, 
  1413.89, 18.1, 261.516, 11.88, 4.4, 23.6, 15.574, 2.2, 64.32}, 
 {"COM", "Africa", "Comoros", "2020-05-20", 34., 23., 1., 0., 39.099, 26.449, 
  1.15, 0., "", "", "", "", "", "", "", "", 869595., 437.352, 20.4, 2.963, 
  1.726, 1413.89, 18.1, 261.516, 11.88, 4.4, 23.6, 15.574, 2.2, 64.32}, 
 {"COM", "Africa", "Comoros", "2020-05-21", 34., 0., 1., 0., 39.099, 0., 
  1.15, 0., "", "", "", "", "", "", "", "", 869595., 437.352, 20.4, 2.963, 
  1.726, 1413.89, 18.1, 261.516, 11.88, 4.4, 23.6, 15.574, 2.2, 64.32}, 
 {"COM", "Africa", "Comoros", "2020-05-22", 34., 0., 1., 0., 39.099, 0., 
  1.15, 0., "", "", "", "", "", "", "", "", 869595., 437.352, 20.4, 2.963, 
  1.726, 1413.89, 18.1, 261.516, 11.88, 4.4, 23.6, 15.574, 2.2, 64.32}, 
 {"COM", "Africa", "Comoros", "2020-05-23", 78., 44., 1., 0., 89.697, 50.598, 
  1.15, 0., "", "", "", "", "", "", "", "", 869595., 437.352, 20.4, 2.963, 
  1.726, 1413.89, 18.1, 261.516, 11.88, 4.4, 23.6, 15.574, 2.2, 64.32}, 
 {"COM", "Africa", "Comoros", "2020-05-24", 78., 0., 1., 0., 89.697, 0., 
  1.15, 0., "", "", "", "", "", "", "", "", 869595., 437.352, 20.4, 2.963, 
  1.726, 1413.89, 18.1, 261.516, 11.88, 4.4, 23.6, 15.574, 2.2, 64.32}, 
 {"COM", "Africa", "Comoros", "2020-05-25", 87., 9., 1., 0., 100.047, 10.35, 
  1.15, 0., "", "", "", "", "", "", "", "", 869595., 437.352, 20.4, 2.963, 
  1.726, 1413.89, 18.1, 261.516, 11.88, 4.4, 23.6, 15.574, 2.2, 64.32}, 
 {"COM", "Africa", "Comoros", "2020-05-26", 87., 0., 1., 0., 100.047, 0., 
  1.15, 0., "", "", "", "", "", "", "", "", 869595., 437.352, 20.4, 2.963, 
  1.726, 1413.89, 18.1, 261.516, 11.88, 4.4, 23.6, 15.574, 2.2, 64.32}, 
 {"COM", "Africa", "Comoros", "2020-05-27", 87., 0., 1., 0., 100.047, 0., 
  1.15, 0., "", "", "", "", "", "", "", "", 869595., 437.352, 20.4, 2.963, 
  1.726, 1413.89, 18.1, 261.516, 11.88, 4.4, 23.6, 15.574, 2.2, 64.32}, 
 {"COM", "Africa", "Comoros", "2020-05-28", 87., 0., 2., 1., 100.047, 0., 
  2.3, 1.15, "", "", "", "", "", "", "", "", 869595., 437.352, 20.4, 2.963, 
  1.726, 1413.89, 18.1, 261.516, 11.88, 4.4, 23.6, 15.574, 2.2, 64.32}, 
 {"COM", "Africa", "Comoros", "2020-05-29", 87., 0., 2., 0., 100.047, 0., 
  2.3, 0., "", "", "", "", "", "", "", "", 869595., 437.352, 20.4, 2.963, 
  1.726, 1413.89, 18.1, 261.516, 11.88, 4.4, 23.6, 15.574, 2.2, 64.32}, 
 {"COM", "Africa", "Comoros", "2020-05-30", 87., 0., 2., 0., 100.047, 0., 
  2.3, 0., "", "", "", "", "", "", "", "", 869595., 437.352, 20.4, 2.963, 
  1.726, 1413.89, 18.1, 261.516, 11.88, 4.4, 23.6, 15.574, 2.2, 64.32}, 
 {"COM", "Africa", "Comoros", "2020-05-31", 106., 19., 2., 0., 121.896, 
  21.849, 2.3, 0., "", "", "", "", "", "", "", "", 869595., 437.352, 20.4, 
  2.963, 1.726, 1413.89, 18.1, 261.516, 11.88, 4.4, 23.6, 15.574, 2.2, 
  64.32}, {"COM", "Africa", "Comoros", "2020-06-01", 106., 0., 2., 0., 
  121.896, 0., 2.3, 0., "", "", "", "", "", "", "", "", 869595., 437.352, 
  20.4, 2.963, 1.726, 1413.89, 18.1, 261.516, 11.88, 4.4, 23.6, 15.574, 2.2, 
  64.32}, {"COM", "Africa", "Comoros", "2020-06-02", 106., 0., 2., 0., 
  121.896, 0., 2.3, 0., "", "", "", "", "", "", "", "", 869595., 437.352, 
  20.4, 2.963, 1.726, 1413.89, 18.1, 261.516, 11.88, 4.4, 23.6, 15.574, 2.2, 
  64.32}, {"COM", "Africa", "Comoros", "2020-06-03", 132., 26., 2., 0., 
  151.795, 29.899, 2.3, 0., "", "", "", "", "", "", "", "", 869595., 437.352, 
  20.4, 2.963, 1.726, 1413.89, 18.1, 261.516, 11.88, 4.4, 23.6, 15.574, 2.2, 
  64.32}, {"COM", "Africa", "Comoros", "2020-06-04", 132., 0., 2., 0., 
  151.795, 0., 2.3, 0., "", "", "", "", "", "", "", "", 869595., 437.352, 
  20.4, 2.963, 1.726, 1413.89, 18.1, 261.516, 11.88, 4.4, 23.6, 15.574, 2.2, 
  64.32}, {"COM", "Africa", "Comoros", "2020-06-05", 132., 0., 2., 0., 
  151.795, 0., 2.3, 0., "", "", "", "", "", "", "", "", 869595., 437.352, 
  20.4, 2.963, 1.726, 1413.89, 18.1, 261.516, 11.88, 4.4, 23.6, 15.574, 2.2, 
  64.32}, {"COM", "Africa", "Comoros", "2020-06-06", 132., 0., 2., 0., 
  151.795, 0., 2.3, 0., "", "", "", "", "", "", "", "", 869595., 437.352, 
  20.4, 2.963, 1.726, 1413.89, 18.1, 261.516, 11.88, 4.4, 23.6, 15.574, 2.2, 
  64.32}, {"COM", "Africa", "Comoros", "2020-06-07", 141., 9., 2., 0., 
  162.144, 10.35, 2.3, 0., "", "", "", "", "", "", "", "", 869595., 437.352, 
  20.4, 2.963, 1.726, 1413.89, 18.1, 261.516, 11.88, 4.4, 23.6, 15.574, 2.2, 
  64.32}, {"COM", "Africa", "Comoros", "2020-06-08", 141., 0., 2., 0., 
  162.144, 0., 2.3, 0., "", "", "", "", "", "", "", "", 869595., 437.352, 
  20.4, 2.963, 1.726, 1413.89, 18.1, 261.516, 11.88, 4.4, 23.6, 15.574, 2.2, 
  64.32}, {"COM", "Africa", "Comoros", "2020-06-09", 141., 0., 2., 0., 
  162.144, 0., 2.3, 0., "", "", "", "", "", "", "", "", 869595., 437.352, 
  20.4, 2.963, 1.726, 1413.89, 18.1, 261.516, 11.88, 4.4, 23.6, 15.574, 2.2, 
  64.32}, {"COM", "Africa", "Comoros", "2020-06-10", 162., 21., 2., 0., 
  186.294, 24.149, 2.3, 0., "", "", "", "", "", "", "", "", 869595., 437.352, 
  20.4, 2.963, 1.726, 1413.89, 18.1, 261.516, 11.88, 4.4, 23.6, 15.574, 2.2, 
  64.32}, {"COM", "Africa", "Comoros", "2020-06-11", 162., 0., 2., 0., 
  186.294, 0., 2.3, 0., "", "", "", "", "", "", "", "", 869595., 437.352, 
  20.4, 2.963, 1.726, 1413.89, 18.1, 261.516, 11.88, 4.4, 23.6, 15.574, 2.2, 
  64.32}, {"COM", "Africa", "Comoros", "2020-06-12", 162., 0., 2., 0., 
  186.294, 0., 2.3, 0., "", "", "", "", "", "", "", "", 869595., 437.352, 
  20.4, 2.963, 1.726, 1413.89, 18.1, 261.516, 11.88, 4.4, 23.6, 15.574, 2.2, 
  64.32}, {"COM", "Africa", "Comoros", "2020-06-13", 162., 0., 2., 0., 
  186.294, 0., 2.3, 0., "", "", "", "", "", "", "", "", 869595., 437.352, 
  20.4, 2.963, 1.726, 1413.89, 18.1, 261.516, 11.88, 4.4, 23.6, 15.574, 2.2, 
  64.32}, {"COM", "Africa", "Comoros", "2020-06-14", 176., 14., 2., 0., 
  202.393, 16.099, 2.3, 0., "", "", "", "", "", "", "", "", 869595., 437.352, 
  20.4, 2.963, 1.726, 1413.89, 18.1, 261.516, 11.88, 4.4, 23.6, 15.574, 2.2, 
  64.32}, {"COM", "Africa", "Comoros", "2020-06-15", 176., 0., 2., 0., 
  202.393, 0., 2.3, 0., "", "", "", "", "", "", "", "", 869595., 437.352, 
  20.4, 2.963, 1.726, 1413.89, 18.1, 261.516, 11.88, 4.4, 23.6, 15.574, 2.2, 
  64.32}, {"COM", "Africa", "Comoros", "2020-06-16", 176., 0., 2., 0., 
  202.393, 0., 2.3, 0., "", "", "", "", "", "", "", "", 869595., 437.352, 
  20.4, 2.963, 1.726, 1413.89, 18.1, 261.516, 11.88, 4.4, 23.6, 15.574, 2.2, 
  64.32}, {"COM", "Africa", "Comoros", "2020-06-17", 197., 21., 3., 1., 
  226.542, 24.149, 3.45, 1.15, "", "", "", "", "", "", "", "", 869595., 
  437.352, 20.4, 2.963, 1.726, 1413.89, 18.1, 261.516, 11.88, 4.4, 23.6, 
  15.574, 2.2, 64.32}, {"COM", "Africa", "Comoros", "2020-06-18", 197., 0., 
  3., 0., 226.542, 0., 3.45, 0., "", "", "", "", "", "", "", "", 869595., 
  437.352, 20.4, 2.963, 1.726, 1413.89, 18.1, 261.516, 11.88, 4.4, 23.6, 
  15.574, 2.2, 64.32}, {"COM", "Africa", "Comoros", "2020-06-19", 210., 13., 
  5., 2., 241.492, 14.949, 5.75, 2.3, "", "", "", "", "", "", "", "", 
  869595., 437.352, 20.4, 2.963, 1.726, 1413.89, 18.1, 261.516, 11.88, 4.4, 
  23.6, 15.574, 2.2, 64.32}, {"COM", "Africa", "Comoros", "2020-06-20", 210., 
  0., 5., 0., 241.492, 0., 5.75, 0., "", "", "", "", "", "", "", "", 869595., 
  437.352, 20.4, 2.963, 1.726, 1413.89, 18.1, 261.516, 11.88, 4.4, 23.6, 
  15.574, 2.2, 64.32}, {"COM", "Africa", "Comoros", "2020-06-21", 247., 37., 
  5., 0., 284.04, 42.549, 5.75, 0., "", "", "", "", "", "", "", "", 869595., 
  437.352, 20.4, 2.963, 1.726, 1413.89, 18.1, 261.516, 11.88, 4.4, 23.6, 
  15.574, 2.2, 64.32}, {"COM", "Africa", "Comoros", "2020-06-22", 247., 0., 
  5., 0., 284.04, 0., 5.75, 0., "", "", "", "", "", "", "", "", 869595., 
  437.352, 20.4, 2.963, 1.726, 1413.89, 18.1, 261.516, 11.88, 4.4, 23.6, 
  15.574, 2.2, 64.32}, {"COM", "Africa", "Comoros", "2020-06-23", 247., 0., 
  5., 0., 284.04, 0., 5.75, 0., "", "", "", "", "", "", "", "", 869595., 
  437.352, 20.4, 2.963, 1.726, 1413.89, 18.1, 261.516, 11.88, 4.4, 23.6, 
  15.574, 2.2, 64.32}, {"COM", "Africa", "Comoros", "2020-06-24", 247., 0., 
  7., 2., 284.04, 0., 8.05, 2.3, "", "", "", "", "", "", "", "", 869595., 
  437.352, 20.4, 2.963, 1.726, 1413.89, 18.1, 261.516, 11.88, 4.4, 23.6, 
  15.574, 2.2, 64.32}, {"COM", "Africa", "Comoros", "2020-06-25", 247., 0., 
  7., 0., 284.04, 0., 8.05, 0., "", "", "", "", "", "", "", "", 869595., 
  437.352, 20.4, 2.963, 1.726, 1413.89, 18.1, 261.516, 11.88, 4.4, 23.6, 
  15.574, 2.2, 64.32}, {"COM", "Africa", "Comoros", "2020-06-26", 247., 0., 
  7., 0., 284.04, 0., 8.05, 0., "", "", "", "", "", "", "", "", 869595., 
  437.352, 20.4, 2.963, 1.726, 1413.89, 18.1, 261.516, 11.88, 4.4, 23.6, 
  15.574, 2.2, 64.32}, {"COM", "Africa", "Comoros", "2020-06-27", 247., 0., 
  7., 0., 284.04, 0., 8.05, 0., "", "", "", "", "", "", "", "", 869595., 
  437.352, 20.4, 2.963, 1.726, 1413.89, 18.1, 261.516, 11.88, 4.4, 23.6, 
  15.574, 2.2, 64.32}, {"COM", "Africa", "Comoros", "2020-06-28", 247., 0., 
  7., 0., 284.04, 0., 8.05, 0., "", "", "", "", "", "", "", "", 869595., 
  437.352, 20.4, 2.963, 1.726, 1413.89, 18.1, 261.516, 11.88, 4.4, 23.6, 
  15.574, 2.2, 64.32}, {"COM", "Africa", "Comoros", "2020-06-29", 272., 25., 
  7., 0., 312.789, 28.749, 8.05, 0., "", "", "", "", "", "", "", "", 869595., 
  437.352, 20.4, 2.963, 1.726, 1413.89, 18.1, 261.516, 11.88, 4.4, 23.6, 
  15.574, 2.2, 64.32}, {"COM", "Africa", "Comoros", "2020-06-30", 272., 0., 
  7., 0., 312.789, 0., 8.05, 0., "", "", "", "", "", "", "", "", 869595., 
  437.352, 20.4, 2.963, 1.726, 1413.89, 18.1, 261.516, 11.88, 4.4, 23.6, 
  15.574, 2.2, 64.32}, {"COM", "Africa", "Comoros", "2020-07-01", 303., 31., 
  7., 0., 348.438, 35.649, 8.05, 0., "", "", "", "", "", "", "", "", 869595., 
  437.352, 20.4, 2.963, 1.726, 1413.89, 18.1, 261.516, 11.88, 4.4, 23.6, 
  15.574, 2.2, 64.32}, {"COM", "Africa", "Comoros", "2020-07-02", 303., 0., 
  7., 0., 348.438, 0., 8.05, 0., "", "", "", "", "", "", "", "", 869595., 
  437.352, 20.4, 2.963, 1.726, 1413.89, 18.1, 261.516, 11.88, 4.4, 23.6, 
  15.574, 2.2, 64.32}, {"COM", "Africa", "Comoros", "2020-07-03", 303., 0., 
  7., 0., 348.438, 0., 8.05, 0., "", "", "", "", "", "", "", "", 869595., 
  437.352, 20.4, 2.963, 1.726, 1413.89, 18.1, 261.516, 11.88, 4.4, 23.6, 
  15.574, 2.2, 64.32}, {"COM", "Africa", "Comoros", "2020-07-04", 309., 6., 
  7., 0., 355.338, 6.9, 8.05, 0., "", "", "", "", "", "", "", "", 869595., 
  437.352, 20.4, 2.963, 1.726, 1413.89, 18.1, 261.516, 11.88, 4.4, 23.6, 
  15.574, 2.2, 64.32}, {"COM", "Africa", "Comoros", "2020-07-05", 309., 0., 
  7., 0., 355.338, 0., 8.05, 0., "", "", "", "", "", "", "", "", 869595., 
  437.352, 20.4, 2.963, 1.726, 1413.89, 18.1, 261.516, 11.88, 4.4, 23.6, 
  15.574, 2.2, 64.32}, {"COM", "Africa", "Comoros", "2020-07-06", 311., 2., 
  7., 0., 357.638, 2.3, 8.05, 0., "", "", "", "", "", "", "", "", 869595., 
  437.352, 20.4, 2.963, 1.726, 1413.89, 18.1, 261.516, 11.88, 4.4, 23.6, 
  15.574, 2.2, 64.32}, {"COM", "Africa", "Comoros", "2020-07-07", 311., 0., 
  7., 0., 357.638, 0., 8.05, 0., "", "", "", "", "", "", "", "", 869595., 
  437.352, 20.4, 2.963, 1.726, 1413.89, 18.1, 261.516, 11.88, 4.4, 23.6, 
  15.574, 2.2, 64.32}, {"COM", "Africa", "Comoros", "2020-07-08", 313., 2., 
  7., 0., 359.938, 2.3, 8.05, 0., "", "", "", "", "", "", "", "", 869595., 
  437.352, 20.4, 2.963, 1.726, 1413.89, 18.1, 261.516, 11.88, 4.4, 23.6, 
  15.574, 2.2, 64.32}, {"COG", "Africa", "Congo", "2020-03-16", 1., 1., 0., 
  0., 0.181, 0.181, 0., 0., "", "", "", "", "", "", "", 11.11, 5.518092*^6, 
  15.405, 19., 3.402, 2.063, 4881.406, 37., 344.094, 7.2, 1.7, 52.3, 47.964, 
  "", 64.57}, {"COG", "Africa", "Congo", "2020-03-17", 1., 0., 0., 0., 0.181, 
  0., 0., 0., "", "", "", "", "", "", "", 11.11, 5.518092*^6, 15.405, 19., 
  3.402, 2.063, 4881.406, 37., 344.094, 7.2, 1.7, 52.3, 47.964, "", 64.57}, 
 {"COG", "Africa", "Congo", "2020-03-18", 1., 0., 0., 0., 0.181, 0., 0., 0., 
  "", "", "", "", "", "", "", 11.11, 5.518092*^6, 15.405, 19., 3.402, 2.063, 
  4881.406, 37., 344.094, 7.2, 1.7, 52.3, 47.964, "", 64.57}, 
 {"COG", "Africa", "Congo", "2020-03-19", 3., 2., 0., 0., 0.544, 0.362, 0., 
  0., "", "", "", "", "", "", "", 11.11, 5.518092*^6, 15.405, 19., 3.402, 
  2.063, 4881.406, 37., 344.094, 7.2, 1.7, 52.3, 47.964, "", 64.57}, 
 {"COG", "Africa", "Congo", "2020-03-20", 3., 0., 0., 0., 0.544, 0., 0., 0., 
  "", "", "", "", "", "", "", 11.11, 5.518092*^6, 15.405, 19., 3.402, 2.063, 
  4881.406, 37., 344.094, 7.2, 1.7, 52.3, 47.964, "", 64.57}, 
 {"COG", "Africa", "Congo", "2020-03-21", 3., 0., 0., 0., 0.544, 0., 0., 0., 
  "", "", "", "", "", "", "", 16.67, 5.518092*^6, 15.405, 19., 3.402, 2.063, 
  4881.406, 37., 344.094, 7.2, 1.7, 52.3, 47.964, "", 64.57}, 
 {"COG", "Africa", "Congo", "2020-03-22", 4., 1., 0., 0., 0.725, 0.181, 0., 
  0., "", "", "", "", "", "", "", 16.67, 5.518092*^6, 15.405, 19., 3.402, 
  2.063, 4881.406, 37., 344.094, 7.2, 1.7, 52.3, 47.964, "", 64.57}, 
 {"COG", "Africa", "Congo", "2020-03-23", 4., 0., 0., 0., 0.725, 0., 0., 0., 
  "", "", "", "", "", "", "", 16.67, 5.518092*^6, 15.405, 19., 3.402, 2.063, 
  4881.406, 37., 344.094, 7.2, 1.7, 52.3, 47.964, "", 64.57}, 
 {"COG", "Africa", "Congo", "2020-03-24", 4., 0., 0., 0., 0.725, 0., 0., 0., 
  "", "", "", "", "", "", "", 16.67, 5.518092*^6, 15.405, 19., 3.402, 2.063, 
  4881.406, 37., 344.094, 7.2, 1.7, 52.3, 47.964, "", 64.57}, 
 {"COG", "Africa", "Congo", "2020-03-25", 4., 0., 0., 0., 0.725, 0., 0., 0., 
  "", "", "", "", "", "", "", 16.67, 5.518092*^6, 15.405, 19., 3.402, 2.063, 
  4881.406, 37., 344.094, 7.2, 1.7, 52.3, 47.964, "", 64.57}, 
 {"COG", "Africa", "Congo", "2020-03-26", 4., 0., 0., 0., 0.725, 0., 0., 0., 
  "", "", "", "", "", "", "", 16.67, 5.518092*^6, 15.405, 19., 3.402, 2.063, 
  4881.406, 37., 344.094, 7.2, 1.7, 52.3, 47.964, "", 64.57}, 
 {"COG", "Africa", "Congo", "2020-03-27", 4., 0., 0., 0., 0.725, 0., 0., 0., 
  "", "", "", "", "", "", "", 16.67, 5.518092*^6, 15.405, 19., 3.402, 2.063, 
  4881.406, 37., 344.094, 7.2, 1.7, 52.3, 47.964, "", 64.57}, 
 {"COG", "Africa", "Congo", "2020-03-28", 4., 0., 0., 0., 0.725, 0., 0., 0., 
  "", "", "", "", "", "", "", 80.56, 5.518092*^6, 15.405, 19., 3.402, 2.063, 
  4881.406, 37., 344.094, 7.2, 1.7, 52.3, 47.964, "", 64.57}, 
 {"COG", "Africa", "Congo", "2020-03-29", 19., 15., 0., 0., 3.443, 2.718, 0., 
  0., "", "", "", "", "", "", "", 80.56, 5.518092*^6, 15.405, 19., 3.402, 
  2.063, 4881.406, 37., 344.094, 7.2, 1.7, 52.3, 47.964, "", 64.57}, 
 {"COG", "Africa", "Congo", "2020-03-30", 19., 0., 0., 0., 3.443, 0., 0., 0., 
  "", "", "", "", "", "", "", 86.11, 5.518092*^6, 15.405, 19., 3.402, 2.063, 
  4881.406, 37., 344.094, 7.2, 1.7, 52.3, 47.964, "", 64.57}, 
 {"COG", "Africa", "Congo", "2020-03-31", 19., 0., 0., 0., 3.443, 0., 0., 0., 
  "", "", "", "", "", "", "", 97.22, 5.518092*^6, 15.405, 19., 3.402, 2.063, 
  4881.406, 37., 344.094, 7.2, 1.7, 52.3, 47.964, "", 64.57}, 
 {"COG", "Africa", "Congo", "2020-04-01", 22., 3., 2., 2., 3.987, 0.544, 
  0.362, 0.362, "", "", "", "", "", "", "", 97.22, 5.518092*^6, 15.405, 19., 
  3.402, 2.063, 4881.406, 37., 344.094, 7.2, 1.7, 52.3, 47.964, "", 64.57}, 
 {"COG", "Africa", "Congo", "2020-04-02", 22., 0., 2., 0., 3.987, 0., 0.362, 
  0., "", "", "", "", "", "", "", 97.22, 5.518092*^6, 15.405, 19., 3.402, 
  2.063, 4881.406, 37., 344.094, 7.2, 1.7, 52.3, 47.964, "", 64.57}, 
 {"COG", "Africa", "Congo", "2020-04-03", 41., 19., 3., 1., 7.43, 3.443, 
  0.544, 0.181, "", "", "", "", "", "", "", 97.22, 5.518092*^6, 15.405, 19., 
  3.402, 2.063, 4881.406, 37., 344.094, 7.2, 1.7, 52.3, 47.964, "", 64.57}, 
 {"COG", "Africa", "Congo", "2020-04-04", 41., 0., 3., 0., 7.43, 0., 0.544, 
  0., "", "", "", "", "", "", "", 97.22, 5.518092*^6, 15.405, 19., 3.402, 
  2.063, 4881.406, 37., 344.094, 7.2, 1.7, 52.3, 47.964, "", 64.57}, 
 {"COG", "Africa", "Congo", "2020-04-05", 45., 4., 5., 2., 8.155, 0.725, 
  0.906, 0.362, "", "", "", "", "", "", "", 97.22, 5.518092*^6, 15.405, 19., 
  3.402, 2.063, 4881.406, 37., 344.094, 7.2, 1.7, 52.3, 47.964, "", 64.57}, 
 {"COG", "Africa", "Congo", "2020-04-06", 45., 0., 5., 0., 8.155, 0., 0.906, 
  0., "", "", "", "", "", "", "", 97.22, 5.518092*^6, 15.405, 19., 3.402, 
  2.063, 4881.406, 37., 344.094, 7.2, 1.7, 52.3, 47.964, "", 64.57}, 
 {"COG", "Africa", "Congo", "2020-04-07", 45., 0., 5., 0., 8.155, 0., 0.906, 
  0., "", "", "", "", "", "", "", 97.22, 5.518092*^6, 15.405, 19., 3.402, 
  2.063, 4881.406, 37., 344.094, 7.2, 1.7, 52.3, 47.964, "", 64.57}, 
 {"COG", "Africa", "Congo", "2020-04-08", 45., 0., 5., 0., 8.155, 0., 0.906, 
  0., "", "", "", "", "", "", "", 97.22, 5.518092*^6, 15.405, 19., 3.402, 
  2.063, 4881.406, 37., 344.094, 7.2, 1.7, 52.3, 47.964, "", 64.57}, 
 {"COG", "Africa", "Congo", "2020-04-09", 60., 15., 5., 0., 10.873, 2.718, 
  0.906, 0., "", "", "", "", "", "", "", 97.22, 5.518092*^6, 15.405, 19., 
  3.402, 2.063, 4881.406, 37., 344.094, 7.2, 1.7, 52.3, 47.964, "", 64.57}, 
 {"COG", "Africa", "Congo", "2020-04-10", 60., 0., 5., 0., 10.873, 0., 0.906, 
  0., "", "", "", "", "", "", "", 97.22, 5.518092*^6, 15.405, 19., 3.402, 
  2.063, 4881.406, 37., 344.094, 7.2, 1.7, 52.3, 47.964, "", 64.57}, 
 {"COG", "Africa", "Congo", "2020-04-11", 60., 0., 5., 0., 10.873, 0., 0.906, 
  0., "", "", "", "", "", "", "", 97.22, 5.518092*^6, 15.405, 19., 3.402, 
  2.063, 4881.406, 37., 344.094, 7.2, 1.7, 52.3, 47.964, "", 64.57}, 
 {"COG", "Africa", "Congo", "2020-04-12", 60., 0., 5., 0., 10.873, 0., 0.906, 
  0., "", "", "", "", "", "", "", 97.22, 5.518092*^6, 15.405, 19., 3.402, 
  2.063, 4881.406, 37., 344.094, 7.2, 1.7, 52.3, 47.964, "", 64.57}, 
 {"COG", "Africa", "Congo", "2020-04-13", 70., 10., 5., 0., 12.686, 1.812, 
  0.906, 0., "", "", "", "", "", "", "", 97.22, 5.518092*^6, 15.405, 19., 
  3.402, 2.063, 4881.406, 37., 344.094, 7.2, 1.7, 52.3, 47.964, "", 64.57}, 
 {"COG", "Africa", "Congo", "2020-04-14", 70., 0., 5., 0., 12.686, 0., 0.906, 
  0., "", "", "", "", "", "", "", 97.22, 5.518092*^6, 15.405, 19., 3.402, 
  2.063, 4881.406, 37., 344.094, 7.2, 1.7, 52.3, 47.964, "", 64.57}, 
 {"COG", "Africa", "Congo", "2020-04-15", 74., 4., 5., 0., 13.41, 0.725, 
  0.906, 0., "", "", "", "", "", "", "", 97.22, 5.518092*^6, 15.405, 19., 
  3.402, 2.063, 4881.406, 37., 344.094, 7.2, 1.7, 52.3, 47.964, "", 64.57}, 
 {"COG", "Africa", "Congo", "2020-04-16", 117., 43., 5., 0., 21.203, 7.793, 
  0.906, 0., "", "", "", "", "", "", "", 97.22, 5.518092*^6, 15.405, 19., 
  3.402, 2.063, 4881.406, 37., 344.094, 7.2, 1.7, 52.3, 47.964, "", 64.57}, 
 {"COG", "Africa", "Congo", "2020-04-17", 117., 0., 5., 0., 21.203, 0., 
  0.906, 0., "", "", "", "", "", "", "", 97.22, 5.518092*^6, 15.405, 19., 
  3.402, 2.063, 4881.406, 37., 344.094, 7.2, 1.7, 52.3, 47.964, "", 64.57}, 
 {"COG", "Africa", "Congo", "2020-04-18", 143., 26., 6., 1., 25.915, 4.712, 
  1.087, 0.181, "", "", "", "", "", "", "", 97.22, 5.518092*^6, 15.405, 19., 
  3.402, 2.063, 4881.406, 37., 344.094, 7.2, 1.7, 52.3, 47.964, "", 64.57}, 
 {"COG", "Africa", "Congo", "2020-04-19", 143., 0., 6., 0., 25.915, 0., 
  1.087, 0., "", "", "", "", "", "", "", 97.22, 5.518092*^6, 15.405, 19., 
  3.402, 2.063, 4881.406, 37., 344.094, 7.2, 1.7, 52.3, 47.964, "", 64.57}, 
 {"COG", "Africa", "Congo", "2020-04-20", 160., 17., 6., 0., 28.996, 3.081, 
  1.087, 0., "", "", "", "", "", "", "", 97.22, 5.518092*^6, 15.405, 19., 
  3.402, 2.063, 4881.406, 37., 344.094, 7.2, 1.7, 52.3, 47.964, "", 64.57}, 
 {"COG", "Africa", "Congo", "2020-04-21", 160., 0., 6., 0., 28.996, 0., 
  1.087, 0., "", "", "", "", "", "", "", 97.22, 5.518092*^6, 15.405, 19., 
  3.402, 2.063, 4881.406, 37., 344.094, 7.2, 1.7, 52.3, 47.964, "", 64.57}, 
 {"COG", "Africa", "Congo", "2020-04-22", 165., 5., 6., 0., 29.902, 0.906, 
  1.087, 0., "", "", "", "", "", "", "", 97.22, 5.518092*^6, 15.405, 19., 
  3.402, 2.063, 4881.406, 37., 344.094, 7.2, 1.7, 52.3, 47.964, "", 64.57}, 
 {"COG", "Africa", "Congo", "2020-04-23", 186., 21., 6., 0., 33.707, 3.806, 
  1.087, 0., "", "", "", "", "", "", "", 97.22, 5.518092*^6, 15.405, 19., 
  3.402, 2.063, 4881.406, 37., 344.094, 7.2, 1.7, 52.3, 47.964, "", 64.57}, 
 {"COG", "Africa", "Congo", "2020-04-24", 186., 0., 6., 0., 33.707, 0., 
  1.087, 0., "", "", "", "", "", "", "", 97.22, 5.518092*^6, 15.405, 19., 
  3.402, 2.063, 4881.406, 37., 344.094, 7.2, 1.7, 52.3, 47.964, "", 64.57}, 
 {"COG", "Africa", "Congo", "2020-04-25", 200., 14., 6., 0., 36.244, 2.537, 
  1.087, 0., "", "", "", "", "", "", "", 97.22, 5.518092*^6, 15.405, 19., 
  3.402, 2.063, 4881.406, 37., 344.094, 7.2, 1.7, 52.3, 47.964, "", 64.57}, 
 {"COG", "Africa", "Congo", "2020-04-26", 200., 0., 8., 2., 36.244, 0., 1.45, 
  0.362, "", "", "", "", "", "", "", 97.22, 5.518092*^6, 15.405, 19., 3.402, 
  2.063, 4881.406, 37., 344.094, 7.2, 1.7, 52.3, 47.964, "", 64.57}, 
 {"COG", "Africa", "Congo", "2020-04-27", 200., 0., 8., 0., 36.244, 0., 1.45, 
  0., "", "", "", "", "", "", "", 97.22, 5.518092*^6, 15.405, 19., 3.402, 
  2.063, 4881.406, 37., 344.094, 7.2, 1.7, 52.3, 47.964, "", 64.57}, 
 {"COG", "Africa", "Congo", "2020-04-28", 207., 7., 8., 0., 37.513, 1.269, 
  1.45, 0., "", "", "", "", "", "", "", 97.22, 5.518092*^6, 15.405, 19., 
  3.402, 2.063, 4881.406, 37., 344.094, 7.2, 1.7, 52.3, 47.964, "", 64.57}, 
 {"COG", "Africa", "Congo", "2020-04-29", 207., 0., 8., 0., 37.513, 0., 1.45, 
  0., "", "", "", "", "", "", "", 97.22, 5.518092*^6, 15.405, 19., 3.402, 
  2.063, 4881.406, 37., 344.094, 7.2, 1.7, 52.3, 47.964, "", 64.57}, 
 {"COG", "Africa", "Congo", "2020-04-30", 220., 13., 9., 1., 39.869, 2.356, 
  1.631, 0.181, "", "", "", "", "", "", "", 97.22, 5.518092*^6, 15.405, 19., 
  3.402, 2.063, 4881.406, 37., 344.094, 7.2, 1.7, 52.3, 47.964, "", 64.57}, 
 {"COG", "Africa", "Congo", "2020-05-01", 220., 0., 9., 0., 39.869, 0., 
  1.631, 0., "", "", "", "", "", "", "", 97.22, 5.518092*^6, 15.405, 19., 
  3.402, 2.063, 4881.406, 37., 344.094, 7.2, 1.7, 52.3, 47.964, "", 64.57}, 
 {"COG", "Africa", "Congo", "2020-05-02", 229., 9., 10., 1., 41.5, 1.631, 
  1.812, 0.181, "", "", "", "", "", "", "", 97.22, 5.518092*^6, 15.405, 19., 
  3.402, 2.063, 4881.406, 37., 344.094, 7.2, 1.7, 52.3, 47.964, "", 64.57}, 
 {"COG", "Africa", "Congo", "2020-05-03", 229., 0., 10., 0., 41.5, 0., 1.812, 
  0., "", "", "", "", "", "", "", 97.22, 5.518092*^6, 15.405, 19., 3.402, 
  2.063, 4881.406, 37., 344.094, 7.2, 1.7, 52.3, 47.964, "", 64.57}, 
 {"COG", "Africa", "Congo", "2020-05-04", 229., 0., 10., 0., 41.5, 0., 1.812, 
  0., "", "", "", "", "", "", "", 97.22, 5.518092*^6, 15.405, 19., 3.402, 
  2.063, 4881.406, 37., 344.094, 7.2, 1.7, 52.3, 47.964, "", 64.57}, 
 {"COG", "Africa", "Congo", "2020-05-05", 236., 7., 10., 0., 42.768, 1.269, 
  1.812, 0., "", "", "", "", "", "", "", 97.22, 5.518092*^6, 15.405, 19., 
  3.402, 2.063, 4881.406, 37., 344.094, 7.2, 1.7, 52.3, 47.964, "", 64.57}, 
 {"COG", "Africa", "Congo", "2020-05-06", 236., 0., 10., 0., 42.768, 0., 
  1.812, 0., "", "", "", "", "", "", "", 97.22, 5.518092*^6, 15.405, 19., 
  3.402, 2.063, 4881.406, 37., 344.094, 7.2, 1.7, 52.3, 47.964, "", 64.57}, 
 {"COG", "Africa", "Congo", "2020-05-07", 264., 28., 10., 0., 47.843, 5.074, 
  1.812, 0., "", "", "", "", "", "", "", 97.22, 5.518092*^6, 15.405, 19., 
  3.402, 2.063, 4881.406, 37., 344.094, 7.2, 1.7, 52.3, 47.964, "", 64.57}, 
 {"COG", "Africa", "Congo", "2020-05-08", 274., 10., 10., 0., 49.655, 1.812, 
  1.812, 0., "", "", "", "", "", "", "", 97.22, 5.518092*^6, 15.405, 19., 
  3.402, 2.063, 4881.406, 37., 344.094, 7.2, 1.7, 52.3, 47.964, "", 64.57}, 
 {"COG", "Africa", "Congo", "2020-05-09", 287., 13., 10., 0., 52.011, 2.356, 
  1.812, 0., "", "", "", "", "", "", "", 97.22, 5.518092*^6, 15.405, 19., 
  3.402, 2.063, 4881.406, 37., 344.094, 7.2, 1.7, 52.3, 47.964, "", 64.57}, 
 {"COG", "Africa", "Congo", "2020-05-10", 287., 0., 10., 0., 52.011, 0., 
  1.812, 0., "", "", "", "", "", "", "", 97.22, 5.518092*^6, 15.405, 19., 
  3.402, 2.063, 4881.406, 37., 344.094, 7.2, 1.7, 52.3, 47.964, "", 64.57}, 
 {"COG", "Africa", "Congo", "2020-05-11", 287., 0., 10., 0., 52.011, 0., 
  1.812, 0., "", "", "", "", "", "", "", 97.22, 5.518092*^6, 15.405, 19., 
  3.402, 2.063, 4881.406, 37., 344.094, 7.2, 1.7, 52.3, 47.964, "", 64.57}, 
 {"COG", "Africa", "Congo", "2020-05-12", 333., 46., 11., 1., 60.347, 8.336, 
  1.993, 0.181, "", "", "", "", "", "", "", 97.22, 5.518092*^6, 15.405, 19., 
  3.402, 2.063, 4881.406, 37., 344.094, 7.2, 1.7, 52.3, 47.964, "", 64.57}, 
 {"COG", "Africa", "Congo", "2020-05-13", 333., 0., 11., 0., 60.347, 0., 
  1.993, 0., "", "", "", "", "", "", "", 97.22, 5.518092*^6, 15.405, 19., 
  3.402, 2.063, 4881.406, 37., 344.094, 7.2, 1.7, 52.3, 47.964, "", 64.57}, 
 {"COG", "Africa", "Congo", "2020-05-14", 341., 8., 11., 0., 61.797, 1.45, 
  1.993, 0., "", "", "", "", "", "", "", 97.22, 5.518092*^6, 15.405, 19., 
  3.402, 2.063, 4881.406, 37., 344.094, 7.2, 1.7, 52.3, 47.964, "", 64.57}, 
 {"COG", "Africa", "Congo", "2020-05-15", 391., 50., 15., 4., 70.858, 9.061, 
  2.718, 0.725, "", "", "", "", "", "", "", 97.22, 5.518092*^6, 15.405, 19., 
  3.402, 2.063, 4881.406, 37., 344.094, 7.2, 1.7, 52.3, 47.964, "", 64.57}, 
 {"COG", "Africa", "Congo", "2020-05-16", 391., 0., 15., 0., 70.858, 0., 
  2.718, 0., "", "", "", "", "", "", "", 97.22, 5.518092*^6, 15.405, 19., 
  3.402, 2.063, 4881.406, 37., 344.094, 7.2, 1.7, 52.3, 47.964, "", 64.57}, 
 {"COG", "Africa", "Congo", "2020-05-17", 412., 21., 15., 0., 74.663, 3.806, 
  2.718, 0., "", "", "", "", "", "", "", 97.22, 5.518092*^6, 15.405, 19., 
  3.402, 2.063, 4881.406, 37., 344.094, 7.2, 1.7, 52.3, 47.964, "", 64.57}, 
 {"COG", "Africa", "Congo", "2020-05-18", 412., 0., 15., 0., 74.663, 0., 
  2.718, 0., "", "", "", "", "", "", "", 82.41, 5.518092*^6, 15.405, 19., 
  3.402, 2.063, 4881.406, 37., 344.094, 7.2, 1.7, 52.3, 47.964, "", 64.57}, 
 {"COG", "Africa", "Congo", "2020-05-19", 412., 0., 15., 0., 74.663, 0., 
  2.718, 0., "", "", "", "", "", "", "", 82.41, 5.518092*^6, 15.405, 19., 
  3.402, 2.063, 4881.406, 37., 344.094, 7.2, 1.7, 52.3, 47.964, "", 64.57}, 
 {"COG", "Africa", "Congo", "2020-05-20", 420., 8., 15., 0., 76.113, 1.45, 
  2.718, 0., "", "", "", "", "", "", "", 82.41, 5.518092*^6, 15.405, 19., 
  3.402, 2.063, 4881.406, 37., 344.094, 7.2, 1.7, 52.3, 47.964, "", 64.57}, 
 {"COG", "Africa", "Congo", "2020-05-21", 420., 0., 15., 0., 76.113, 0., 
  2.718, 0., "", "", "", "", "", "", "", 82.41, 5.518092*^6, 15.405, 19., 
  3.402, 2.063, 4881.406, 37., 344.094, 7.2, 1.7, 52.3, 47.964, "", 64.57}, 
 {"COG", "Africa", "Congo", "2020-05-22", 469., 49., 16., 1., 84.993, 8.88, 
  2.9, 0.181, "", "", "", "", "", "", "", 82.41, 5.518092*^6, 15.405, 19., 
  3.402, 2.063, 4881.406, 37., 344.094, 7.2, 1.7, 52.3, 47.964, "", 64.57}, 
 {"COG", "Africa", "Congo", "2020-05-23", 469., 0., 16., 0., 84.993, 0., 2.9, 
  0., "", "", "", "", "", "", "", 82.41, 5.518092*^6, 15.405, 19., 3.402, 
  2.063, 4881.406, 37., 344.094, 7.2, 1.7, 52.3, 47.964, "", 64.57}, 
 {"COG", "Africa", "Congo", "2020-05-24", 487., 18., 16., 0., 88.255, 3.262, 
  2.9, 0., "", "", "", "", "", "", "", 82.41, 5.518092*^6, 15.405, 19., 
  3.402, 2.063, 4881.406, 37., 344.094, 7.2, 1.7, 52.3, 47.964, "", 64.57}, 
 {"COG", "Africa", "Congo", "2020-05-25", 487., 0., 16., 0., 88.255, 0., 2.9, 
  0., "", "", "", "", "", "", "", 82.41, 5.518092*^6, 15.405, 19., 3.402, 
  2.063, 4881.406, 37., 344.094, 7.2, 1.7, 52.3, 47.964, "", 64.57}, 
 {"COG", "Africa", "Congo", "2020-05-26", 531., 44., 17., 1., 96.229, 7.974, 
  3.081, 0.181, "", "", "", "", "", "", "", 82.41, 5.518092*^6, 15.405, 19., 
  3.402, 2.063, 4881.406, 37., 344.094, 7.2, 1.7, 52.3, 47.964, "", 64.57}, 
 {"COG", "Africa", "Congo", "2020-05-27", 569., 38., 19., 2., 103.115, 6.886, 
  3.443, 0.362, "", "", "", "", "", "", "", 82.41, 5.518092*^6, 15.405, 19., 
  3.402, 2.063, 4881.406, 37., 344.094, 7.2, 1.7, 52.3, 47.964, "", 64.57}, 
 {"COG", "Africa", "Congo", "2020-05-28", 571., 2., 19., 0., 103.478, 0.362, 
  3.443, 0., "", "", "", "", "", "", "", 82.41, 5.518092*^6, 15.405, 19., 
  3.402, 2.063, 4881.406, 37., 344.094, 7.2, 1.7, 52.3, 47.964, "", 64.57}, 
 {"COG", "Africa", "Congo", "2020-05-29", 571., 0., 19., 0., 103.478, 0., 
  3.443, 0., "", "", "", "", "", "", "", 82.41, 5.518092*^6, 15.405, 19., 
  3.402, 2.063, 4881.406, 37., 344.094, 7.2, 1.7, 52.3, 47.964, "", 64.57}, 
 {"COG", "Africa", "Congo", "2020-05-30", 587., 16., 19., 0., 106.377, 2.9, 
  3.443, 0., "", "", "", "", "", "", "", 82.41, 5.518092*^6, 15.405, 19., 
  3.402, 2.063, 4881.406, 37., 344.094, 7.2, 1.7, 52.3, 47.964, "", 64.57}, 
 {"COG", "Africa", "Congo", "2020-05-31", 587., 0., 19., 0., 106.377, 0., 
  3.443, 0., "", "", "", "", "", "", "", 82.41, 5.518092*^6, 15.405, 19., 
  3.402, 2.063, 4881.406, 37., 344.094, 7.2, 1.7, 52.3, 47.964, "", 64.57}, 
 {"COG", "Africa", "Congo", "2020-06-01", 611., 24., 20., 1., 110.727, 4.349, 
  3.624, 0.181, "", "", "", "", "", "", "", 82.41, 5.518092*^6, 15.405, 19., 
  3.402, 2.063, 4881.406, 37., 344.094, 7.2, 1.7, 52.3, 47.964, "", 64.57}, 
 {"COG", "Africa", "Congo", "2020-06-02", 611., 0., 20., 0., 110.727, 0., 
  3.624, 0., "", "", "", "", "", "", "", 73.15, 5.518092*^6, 15.405, 19., 
  3.402, 2.063, 4881.406, 37., 344.094, 7.2, 1.7, 52.3, 47.964, "", 64.57}, 
 {"COG", "Africa", "Congo", "2020-06-03", 611., 0., 20., 0., 110.727, 0., 
  3.624, 0., "", "", "", "", "", "", "", 73.15, 5.518092*^6, 15.405, 19., 
  3.402, 2.063, 4881.406, 37., 344.094, 7.2, 1.7, 52.3, 47.964, "", 64.57}, 
 {"COG", "Africa", "Congo", "2020-06-04", 618., 7., 20., 0., 111.995, 1.269, 
  3.624, 0., "", "", "", "", "", "", "", 73.15, 5.518092*^6, 15.405, 19., 
  3.402, 2.063, 4881.406, 37., 344.094, 7.2, 1.7, 52.3, 47.964, "", 64.57}, 
 {"COG", "Africa", "Congo", "2020-06-05", 635., 17., 20., 0., 115.076, 3.081, 
  3.624, 0., "", "", "", "", "", "", "", 73.15, 5.518092*^6, 15.405, 19., 
  3.402, 2.063, 4881.406, 37., 344.094, 7.2, 1.7, 52.3, 47.964, "", 64.57}, 
 {"COG", "Africa", "Congo", "2020-06-06", 639., 4., 20., 0., 115.801, 0.725, 
  3.624, 0., "", "", "", "", "", "", "", 73.15, 5.518092*^6, 15.405, 19., 
  3.402, 2.063, 4881.406, 37., 344.094, 7.2, 1.7, 52.3, 47.964, "", 64.57}, 
 {"COG", "Africa", "Congo", "2020-06-07", 683., 44., 22., 2., 123.775, 7.974, 
  3.987, 0.362, "", "", "", "", "", "", "", 73.15, 5.518092*^6, 15.405, 19., 
  3.402, 2.063, 4881.406, 37., 344.094, 7.2, 1.7, 52.3, 47.964, "", 64.57}, 
 {"COG", "Africa", "Congo", "2020-06-08", 683., 0., 22., 0., 123.775, 0., 
  3.987, 0., "", "", "", "", "", "", "", 73.15, 5.518092*^6, 15.405, 19., 
  3.402, 2.063, 4881.406, 37., 344.094, 7.2, 1.7, 52.3, 47.964, "", 64.57}, 
 {"COG", "Africa", "Congo", "2020-06-09", 683., 0., 22., 0., 123.775, 0., 
  3.987, 0., "", "", "", "", "", "", "", 73.15, 5.518092*^6, 15.405, 19., 
  3.402, 2.063, 4881.406, 37., 344.094, 7.2, 1.7, 52.3, 47.964, "", 64.57}, 
 {"COG", "Africa", "Congo", "2020-06-10", 728., 45., 24., 2., 131.93, 8.155, 
  4.349, 0.362, "", "", "", "", "", "", "", 73.15, 5.518092*^6, 15.405, 19., 
  3.402, 2.063, 4881.406, 37., 344.094, 7.2, 1.7, 52.3, 47.964, "", 64.57}, 
 {"COG", "Africa", "Congo", "2020-06-11", 745., 17., 25., 1., 135.01, 3.081, 
  4.531, 0.181, "", "", "", "", "", "", "", 73.15, 5.518092*^6, 15.405, 19., 
  3.402, 2.063, 4881.406, 37., 344.094, 7.2, 1.7, 52.3, 47.964, "", 64.57}, 
 {"COG", "Africa", "Congo", "2020-06-12", 745., 0., 25., 0., 135.01, 0., 
  4.531, 0., "", "", "", "", "", "", "", 73.15, 5.518092*^6, 15.405, 19., 
  3.402, 2.063, 4881.406, 37., 344.094, 7.2, 1.7, 52.3, 47.964, "", 64.57}, 
 {"COG", "Africa", "Congo", "2020-06-13", 745., 0., 25., 0., 135.01, 0., 
  4.531, 0., "", "", "", "", "", "", "", 73.15, 5.518092*^6, 15.405, 19., 
  3.402, 2.063, 4881.406, 37., 344.094, 7.2, 1.7, 52.3, 47.964, "", 64.57}, 
 {"COG", "Africa", "Congo", "2020-06-14", 779., 34., 25., 0., 141.172, 6.162, 
  4.531, 0., "", "", "", "", "", "", "", 73.15, 5.518092*^6, 15.405, 19., 
  3.402, 2.063, 4881.406, 37., 344.094, 7.2, 1.7, 52.3, 47.964, "", 64.57}, 
 {"COG", "Africa", "Congo", "2020-06-15", 779., 0., 25., 0., 141.172, 0., 
  4.531, 0., "", "", "", "", "", "", "", 73.15, 5.518092*^6, 15.405, 19., 
  3.402, 2.063, 4881.406, 37., 344.094, 7.2, 1.7, 52.3, 47.964, "", 64.57}, 
 {"COG", "Africa", "Congo", "2020-06-16", 883., 104., 27., 2., 160.019, 
  18.847, 4.893, 0.362, "", "", "", "", "", "", "", 73.15, 5.518092*^6, 
  15.405, 19., 3.402, 2.063, 4881.406, 37., 344.094, 7.2, 1.7, 52.3, 47.964, 
  "", 64.57}, {"COG", "Africa", "Congo", "2020-06-17", 883., 0., 27., 0., 
  160.019, 0., 4.893, 0., "", "", "", "", "", "", "", 73.15, 5.518092*^6, 
  15.405, 19., 3.402, 2.063, 4881.406, 37., 344.094, 7.2, 1.7, 52.3, 47.964, 
  "", 64.57}, {"COG", "Africa", "Congo", "2020-06-18", 883., 0., 27., 0., 
  160.019, 0., 4.893, 0., "", "", "", "", "", "", "", 73.15, 5.518092*^6, 
  15.405, 19., 3.402, 2.063, 4881.406, 37., 344.094, 7.2, 1.7, 52.3, 47.964, 
  "", 64.57}, {"COG", "Africa", "Congo", "2020-06-19", 883., 0., 27., 0., 
  160.019, 0., 4.893, 0., "", "", "", "", "", "", "", 73.15, 5.518092*^6, 
  15.405, 19., 3.402, 2.063, 4881.406, 37., 344.094, 7.2, 1.7, 52.3, 47.964, 
  "", 64.57}, {"COG", "Africa", "Congo", "2020-06-20", 883., 0., 27., 0., 
  160.019, 0., 4.893, 0., "", "", "", "", "", "", "", 73.15, 5.518092*^6, 
  15.405, 19., 3.402, 2.063, 4881.406, 37., 344.094, 7.2, 1.7, 52.3, 47.964, 
  "", 64.57}, {"COG", "Africa", "Congo", "2020-06-21", 1013., 130., 28., 1., 
  183.578, 23.559, 5.074, 0.181, "", "", "", "", "", "", "", 73.15, 
  5.518092*^6, 15.405, 19., 3.402, 2.063, 4881.406, 37., 344.094, 7.2, 1.7, 
  52.3, 47.964, "", 64.57}, {"COG", "Africa", "Congo", "2020-06-22", 1013., 
  0., 28., 0., 183.578, 0., 5.074, 0., "", "", "", "", "", "", "", 64.81, 
  5.518092*^6, 15.405, 19., 3.402, 2.063, 4881.406, 37., 344.094, 7.2, 1.7, 
  52.3, 47.964, "", 64.57}, {"COG", "Africa", "Congo", "2020-06-23", 1087., 
  74., 37., 9., 196.988, 13.41, 6.705, 1.631, "", "", "", "", "", "", "", "", 
  5.518092*^6, 15.405, 19., 3.402, 2.063, 4881.406, 37., 344.094, 7.2, 1.7, 
  52.3, 47.964, "", 64.57}, {"COG", "Africa", "Congo", "2020-06-24", 1087., 
  0., 37., 0., 196.988, 0., 6.705, 0., "", "", "", "", "", "", "", "", 
  5.518092*^6, 15.405, 19., 3.402, 2.063, 4881.406, 37., 344.094, 7.2, 1.7, 
  52.3, 47.964, "", 64.57}, {"COG", "Africa", "Congo", "2020-06-25", 1087., 
  0., 37., 0., 196.988, 0., 6.705, 0., "", "", "", "", "", "", "", "", 
  5.518092*^6, 15.405, 19., 3.402, 2.063, 4881.406, 37., 344.094, 7.2, 1.7, 
  52.3, 47.964, "", 64.57}, {"COG", "Africa", "Congo", "2020-06-26", 1204., 
  117., 38., 1., 218.191, 21.203, 6.886, 0.181, "", "", "", "", "", "", "", 
  "", 5.518092*^6, 15.405, 19., 3.402, 2.063, 4881.406, 37., 344.094, 7.2, 
  1.7, 52.3, 47.964, "", 64.57}, {"COG", "Africa", "Congo", "2020-06-27", 
  1204., 0., 38., 0., 218.191, 0., 6.886, 0., "", "", "", "", "", "", "", "", 
  5.518092*^6, 15.405, 19., 3.402, 2.063, 4881.406, 37., 344.094, 7.2, 1.7, 
  52.3, 47.964, "", 64.57}, {"COG", "Africa", "Congo", "2020-06-28", 1245., 
  41., 40., 2., 225.621, 7.43, 7.249, 0.362, "", "", "", "", "", "", "", "", 
  5.518092*^6, 15.405, 19., 3.402, 2.063, 4881.406, 37., 344.094, 7.2, 1.7, 
  52.3, 47.964, "", 64.57}, {"COG", "Africa", "Congo", "2020-06-29", 1245., 
  0., 40., 0., 225.621, 0., 7.249, 0., "", "", "", "", "", "", "", "", 
  5.518092*^6, 15.405, 19., 3.402, 2.063, 4881.406, 37., 344.094, 7.2, 1.7, 
  52.3, 47.964, "", 64.57}, {"COG", "Africa", "Congo", "2020-06-30", 1245., 
  0., 40., 0., 225.621, 0., 7.249, 0., "", "", "", "", "", "", "", "", 
  5.518092*^6, 15.405, 19., 3.402, 2.063, 4881.406, 37., 344.094, 7.2, 1.7, 
  52.3, 47.964, "", 64.57}, {"COG", "Africa", "Congo", "2020-07-01", 1245., 
  0., 40., 0., 225.621, 0., 7.249, 0., "", "", "", "", "", "", "", "", 
  5.518092*^6, 15.405, 19., 3.402, 2.063, 4881.406, 37., 344.094, 7.2, 1.7, 
  52.3, 47.964, "", 64.57}, {"COG", "Africa", "Congo", "2020-07-02", 1382., 
  137., 41., 1., 250.449, 24.827, 7.43, 0.181, "", "", "", "", "", "", "", 
  "", 5.518092*^6, 15.405, 19., 3.402, 2.063, 4881.406, 37., 344.094, 7.2, 
  1.7, 52.3, 47.964, "", 64.57}, {"COG", "Africa", "Congo", "2020-07-03", 
  1382., 0., 41., 0., 250.449, 0., 7.43, 0., "", "", "", "", "", "", "", "", 
  5.518092*^6, 15.405, 19., 3.402, 2.063, 4881.406, 37., 344.094, 7.2, 1.7, 
  52.3, 47.964, "", 64.57}, {"COG", "Africa", "Congo", "2020-07-04", 1557., 
  175., 44., 3., 282.163, 31.714, 7.974, 0.544, "", "", "", "", "", "", "", 
  "", 5.518092*^6, 15.405, 19., 3.402, 2.063, 4881.406, 37., 344.094, 7.2, 
  1.7, 52.3, 47.964, "", 64.57}, {"COG", "Africa", "Congo", "2020-07-05", 
  1557., 0., 44., 0., 282.163, 0., 7.974, 0., "", "", "", "", "", "", "", "", 
  5.518092*^6, 15.405, 19., 3.402, 2.063, 4881.406, 37., 344.094, 7.2, 1.7, 
  52.3, 47.964, "", 64.57}, {"COG", "Africa", "Congo", "2020-07-06", 1557., 
  0., 44., 0., 282.163, 0., 7.974, 0., "", "", "", "", "", "", "", "", 
  5.518092*^6, 15.405, 19., 3.402, 2.063, 4881.406, 37., 344.094, 7.2, 1.7, 
  52.3, 47.964, "", 64.57}, {"COG", "Africa", "Congo", "2020-07-07", 1557., 
  0., 44., 0., 282.163, 0., 7.974, 0., "", "", "", "", "", "", "", "", 
  5.518092*^6, 15.405, 19., 3.402, 2.063, 4881.406, 37., 344.094, 7.2, 1.7, 
  52.3, 47.964, "", 64.57}, {"COG", "Africa", "Congo", "2020-07-08", 1557., 
  0., 44., 0., 282.163, 0., 7.974, 0., "", "", "", "", "", "", "", "", 
  5.518092*^6, 15.405, 19., 3.402, 2.063, 4881.406, 37., 344.094, 7.2, 1.7, 
  52.3, 47.964, "", 64.57}, {"CRI", "North America", "Costa Rica", 
  "2020-03-07", 1., 1., 0., 0., 0.196, 0.196, 0., 0., "", "", "", "", "", "", 
  "", 11.11, 5.094114*^6, 96.079, 33.6, 9.468, 5.694, 15524.995, 1.3, 
  137.973, 8.78, 6.4, 17.4, 83.841, 1.13, 80.28}, 
 {"CRI", "North America", "Costa Rica", "2020-03-09", 5., 4., 0., 0., 0.982, 
  0.785, 0., 0., "", "", "", "", "", "", "", 11.11, 5.094114*^6, 96.079, 
  33.6, 9.468, 5.694, 15524.995, 1.3, 137.973, 8.78, 6.4, 17.4, 83.841, 1.13, 
  80.28}, {"CRI", "North America", "Costa Rica", "2020-03-10", 9., 4., 0., 
  0., 1.767, 0.785, 0., 0., "", "", "", "", "", "", "", 29.63, 5.094114*^6, 
  96.079, 33.6, 9.468, 5.694, 15524.995, 1.3, 137.973, 8.78, 6.4, 17.4, 
  83.841, 1.13, 80.28}, {"CRI", "North America", "Costa Rica", "2020-03-11", 
  13., 4., 0., 0., 2.552, 0.785, 0., 0., 68., 68., 0.013, 0.013, "", "", 
  "people tested", 29.63, 5.094114*^6, 96.079, 33.6, 9.468, 5.694, 15524.995, 
  1.3, 137.973, 8.78, 6.4, 17.4, 83.841, 1.13, 80.28}, 
 {"CRI", "North America", "Costa Rica", "2020-03-12", 22., 9., 0., 0., 4.319, 
  1.767, 0., 0., 157., 89., 0.031, 0.017, "", "", "people tested", 37.04, 
  5.094114*^6, 96.079, 33.6, 9.468, 5.694, 15524.995, 1.3, 137.973, 8.78, 
  6.4, 17.4, 83.841, 1.13, 80.28}, {"CRI", "North America", "Costa Rica", 
  "2020-03-13", 23., 1., 0., 0., 4.515, 0.196, 0., 0., 243., 86., 0.048, 
  0.017, "", "", "people tested", 37.04, 5.094114*^6, 96.079, 33.6, 9.468, 
  5.694, 15524.995, 1.3, 137.973, 8.78, 6.4, 17.4, 83.841, 1.13, 80.28}, 
 {"CRI", "North America", "Costa Rica", "2020-03-14", 26., 3., 0., 0., 5.104, 
  0.589, 0., 0., 370., 127., 0.073, 0.025, "", "", "people tested", 37.04, 
  5.094114*^6, 96.079, 33.6, 9.468, 5.694, 15524.995, 1.3, 137.973, 8.78, 
  6.4, 17.4, 83.841, 1.13, 80.28}, {"CRI", "North America", "Costa Rica", 
  "2020-03-15", 27., 1., 0., 0., 5.3, 0.196, 0., 0., 413., 43., 0.081, 0.008, 
  "", "", "people tested", 37.04, 5.094114*^6, 96.079, 33.6, 9.468, 5.694, 
  15524.995, 1.3, 137.973, 8.78, 6.4, 17.4, 83.841, 1.13, 80.28}, 
 {"CRI", "North America", "Costa Rica", "2020-03-16", 35., 8., 0., 0., 6.871, 
  1.57, 0., 0., 584., 171., 0.115, 0.034, "", "", "people tested", 37.04, 
  5.094114*^6, 96.079, 33.6, 9.468, 5.694, 15524.995, 1.3, 137.973, 8.78, 
  6.4, 17.4, 83.841, 1.13, 80.28}, {"CRI", "North America", "Costa Rica", 
  "2020-03-17", 41., 6., 0., 0., 8.049, 1.178, 0., 0., 698., 114., 0.137, 
  0.022, "", "", "people tested", 62.96, 5.094114*^6, 96.079, 33.6, 9.468, 
  5.694, 15524.995, 1.3, 137.973, 8.78, 6.4, 17.4, 83.841, 1.13, 80.28}, 
 {"CRI", "North America", "Costa Rica", "2020-03-18", 50., 9., 0., 0., 9.815, 
  1.767, 0., 0., 852., 154., 0.167, 0.03, 112., 0.022, "people tested", 
  62.96, 5.094114*^6, 96.079, 33.6, 9.468, 5.694, 15524.995, 1.3, 137.973, 
  8.78, 6.4, 17.4, 83.841, 1.13, 80.28}, {"CRI", "North America", 
  "Costa Rica", "2020-03-19", 69., 19., 1., 1., 13.545, 3.73, 0.196, 0.196, 
  968., 116., 0.19, 0.023, 116., 0.023, "people tested", 62.96, 5.094114*^6, 
  96.079, 33.6, 9.468, 5.694, 15524.995, 1.3, 137.973, 8.78, 6.4, 17.4, 
  83.841, 1.13, 80.28}, {"CRI", "North America", "Costa Rica", "2020-03-20", 
  87., 18., 1., 0., 17.079, 3.533, 0.196, 0., 1087., 119., 0.213, 0.023, 
  121., 0.024, "people tested", 62.96, 5.094114*^6, 96.079, 33.6, 9.468, 
  5.694, 15524.995, 1.3, 137.973, 8.78, 6.4, 17.4, 83.841, 1.13, 80.28}, 
 {"CRI", "North America", "Costa Rica", "2020-03-21", 113., 26., 2., 1., 
  22.182, 5.104, 0.393, 0.196, 1235., 148., 0.242, 0.029, 124., 0.024, 
  "people tested", 71.3, 5.094114*^6, 96.079, 33.6, 9.468, 5.694, 15524.995, 
  1.3, 137.973, 8.78, 6.4, 17.4, 83.841, 1.13, 80.28}, 
 {"CRI", "North America", "Costa Rica", "2020-03-22", 117., 4., 2., 0., 
  22.968, 0.785, 0.393, 0., 1462., 227., 0.287, 0.045, 150., 0.029, 
  "people tested", 71.3, 5.094114*^6, 96.079, 33.6, 9.468, 5.694, 15524.995, 
  1.3, 137.973, 8.78, 6.4, 17.4, 83.841, 1.13, 80.28}, 
 {"CRI", "North America", "Costa Rica", "2020-03-23", 134., 17., 2., 0., 
  26.305, 3.337, 0.393, 0., 1619., 157., 0.318, 0.031, 148., 0.029, 
  "people tested", 71.3, 5.094114*^6, 96.079, 33.6, 9.468, 5.694, 15524.995, 
  1.3, 137.973, 8.78, 6.4, 17.4, 83.841, 1.13, 80.28}, 
 {"CRI", "North America", "Costa Rica", "2020-03-24", 158., 24., 2., 0., 
  31.016, 4.711, 0.393, 0., 1784., 165., 0.35, 0.032, 155., 0.03, 
  "people tested", 71.3, 5.094114*^6, 96.079, 33.6, 9.468, 5.694, 15524.995, 
  1.3, 137.973, 8.78, 6.4, 17.4, 83.841, 1.13, 80.28}, 
 {"CRI", "North America", "Costa Rica", "2020-03-25", 177., 19., 2., 0., 
  34.746, 3.73, 0.393, 0., 1813., 29., 0.356, 0.006, 137., 0.027, 
  "people tested", 71.3, 5.094114*^6, 96.079, 33.6, 9.468, 5.694, 15524.995, 
  1.3, 137.973, 8.78, 6.4, 17.4, 83.841, 1.13, 80.28}, 
 {"CRI", "North America", "Costa Rica", "2020-03-26", 201., 24., 2., 0., 
  39.457, 4.711, 0.393, 0., 2490., 677., 0.489, 0.133, 217., 0.043, 
  "people tested", 71.3, 5.094114*^6, 96.079, 33.6, 9.468, 5.694, 15524.995, 
  1.3, 137.973, 8.78, 6.4, 17.4, 83.841, 1.13, 80.28}, 
 {"CRI", "North America", "Costa Rica", "2020-03-27", 231., 30., 2., 0., 
  45.346, 5.889, 0.393, 0., 2977., 487., 0.584, 0.096, 270., 0.053, 
  "people tested", 71.3, 5.094114*^6, 96.079, 33.6, 9.468, 5.694, 15524.995, 
  1.3, 137.973, 8.78, 6.4, 17.4, 83.841, 1.13, 80.28}, 
 {"CRI", "North America", "Costa Rica", "2020-03-28", 263., 32., 2., 0., 
  51.628, 6.282, 0.393, 0., 3135., 158., 0.615, 0.031, 271., 0.053, 
  "people tested", 71.3, 5.094114*^6, 96.079, 33.6, 9.468, 5.694, 15524.995, 
  1.3, 137.973, 8.78, 6.4, 17.4, 83.841, 1.13, 80.28}, 
 {"CRI", "North America", "Costa Rica", "2020-03-29", 295., 32., 2., 0., 
  57.91, 6.282, 0.393, 0., 3357., 222., 0.659, 0.044, 271., 0.053, 
  "people tested", 71.3, 5.094114*^6, 96.079, 33.6, 9.468, 5.694, 15524.995, 
  1.3, 137.973, 8.78, 6.4, 17.4, 83.841, 1.13, 80.28}, 
 {"CRI", "North America", "Costa Rica", "2020-03-30", 314., 19., 2., 0., 
  61.64, 3.73, 0.393, 0., 3620., 263., 0.711, 0.052, 286., 0.056, 
  "people tested", 71.3, 5.094114*^6, 96.079, 33.6, 9.468, 5.694, 15524.995, 
  1.3, 137.973, 8.78, 6.4, 17.4, 83.841, 1.13, 80.28}, 
 {"CRI", "North America", "Costa Rica", "2020-03-31", 330., 16., 2., 0., 
  64.781, 3.141, 0.393, 0., 3773., 153., 0.741, 0.03, 284., 0.056, 
  "people tested", 71.3, 5.094114*^6, 96.079, 33.6, 9.468, 5.694, 15524.995, 
  1.3, 137.973, 8.78, 6.4, 17.4, 83.841, 1.13, 80.28}, 
 {"CRI", "North America", "Costa Rica", "2020-04-01", 347., 17., 2., 0., 
  68.118, 3.337, 0.393, 0., 4146., 373., 0.814, 0.073, 333., 0.065, 
  "people tested", 75., 5.094114*^6, 96.079, 33.6, 9.468, 5.694, 15524.995, 
  1.3, 137.973, 8.78, 6.4, 17.4, 83.841, 1.13, 80.28}, 
 {"CRI", "North America", "Costa Rica", "2020-04-02", 375., 28., 2., 0., 
  73.614, 5.497, 0.393, 0., 4278., 132., 0.84, 0.026, 255., 0.05, 
  "people tested", 75., 5.094114*^6, 96.079, 33.6, 9.468, 5.694, 15524.995, 
  1.3, 137.973, 8.78, 6.4, 17.4, 83.841, 1.13, 80.28}, 
 {"CRI", "North America", "Costa Rica", "2020-04-03", 396., 21., 2., 0., 
  77.737, 4.122, 0.393, 0., 4388., 110., 0.861, 0.022, 202., 0.04, 
  "people tested", 75., 5.094114*^6, 96.079, 33.6, 9.468, 5.694, 15524.995, 
  1.3, 137.973, 8.78, 6.4, 17.4, 83.841, 1.13, 80.28}, 
 {"CRI", "North America", "Costa Rica", "2020-04-04", 416., 20., 2., 0., 
  81.663, 3.926, 0.393, 0., 4582., 194., 0.899, 0.038, 207., 0.041, 
  "people tested", 75., 5.094114*^6, 96.079, 33.6, 9.468, 5.694, 15524.995, 
  1.3, 137.973, 8.78, 6.4, 17.4, 83.841, 1.13, 80.28}, 
 {"CRI", "North America", "Costa Rica", "2020-04-05", 435., 19., 2., 0., 
  85.393, 3.73, 0.393, 0., 5026., 444., 0.987, 0.087, 238., 0.047, 
  "people tested", 75., 5.094114*^6, 96.079, 33.6, 9.468, 5.694, 15524.995, 
  1.3, 137.973, 8.78, 6.4, 17.4, 83.841, 1.13, 80.28}, 
 {"CRI", "North America", "Costa Rica", "2020-04-06", 454., 19., 2., 0., 
  89.122, 3.73, 0.393, 0., 5291., 265., 1.039, 0.052, 239., 0.047, 
  "people tested", 75., 5.094114*^6, 96.079, 33.6, 9.468, 5.694, 15524.995, 
  1.3, 137.973, 8.78, 6.4, 17.4, 83.841, 1.13, 80.28}, 
 {"CRI", "North America", "Costa Rica", "2020-04-07", 467., 13., 2., 0., 
  91.674, 2.552, 0.393, 0., 5453., 162., 1.07, 0.032, 240., 0.047, 
  "people tested", 75., 5.094114*^6, 96.079, 33.6, 9.468, 5.694, 15524.995, 
  1.3, 137.973, 8.78, 6.4, 17.4, 83.841, 1.13, 80.28}, 
 {"CRI", "North America", "Costa Rica", "2020-04-08", 483., 16., 2., 0., 
  94.815, 3.141, 0.393, 0., 5963., 510., 1.171, 0.1, 260., 0.051, 
  "people tested", 77.78, 5.094114*^6, 96.079, 33.6, 9.468, 5.694, 15524.995, 
  1.3, 137.973, 8.78, 6.4, 17.4, 83.841, 1.13, 80.28}, 
 {"CRI", "North America", "Costa Rica", "2020-04-09", 502., 19., 2., 0., 
  98.545, 3.73, 0.393, 0., 6226., 263., 1.222, 0.052, 278., 0.055, 
  "people tested", 77.78, 5.094114*^6, 96.079, 33.6, 9.468, 5.694, 15524.995, 
  1.3, 137.973, 8.78, 6.4, 17.4, 83.841, 1.13, 80.28}, 
 {"CRI", "North America", "Costa Rica", "2020-04-10", 539., 37., 3., 1., 
  105.808, 7.263, 0.589, 0.196, 6380., 154., 1.252, 0.03, 285., 0.056, 
  "people tested", 77.78, 5.094114*^6, 96.079, 33.6, 9.468, 5.694, 15524.995, 
  1.3, 137.973, 8.78, 6.4, 17.4, 83.841, 1.13, 80.28}, 
 {"CRI", "North America", "Costa Rica", "2020-04-11", 558., 19., 3., 0., 
  109.538, 3.73, 0.589, 0., 6536., 156., 1.283, 0.031, 279., 0.055, 
  "people tested", 77.78, 5.094114*^6, 96.079, 33.6, 9.468, 5.694, 15524.995, 
  1.3, 137.973, 8.78, 6.4, 17.4, 83.841, 1.13, 80.28}, 
 {"CRI", "North America", "Costa Rica", "2020-04-12", 577., 19., 3., 0., 
  113.268, 3.73, 0.589, 0., 6690., 154., 1.313, 0.03, 238., 0.047, 
  "people tested", 77.78, 5.094114*^6, 96.079, 33.6, 9.468, 5.694, 15524.995, 
  1.3, 137.973, 8.78, 6.4, 17.4, 83.841, 1.13, 80.28}, 
 {"CRI", "North America", "Costa Rica", "2020-04-13", 595., 18., 3., 0., 
  116.801, 3.533, 0.589, 0., 6796., 106., 1.334, 0.021, 215., 0.042, 
  "people tested", 75.93, 5.094114*^6, 96.079, 33.6, 9.468, 5.694, 15524.995, 
  1.3, 137.973, 8.78, 6.4, 17.4, 83.841, 1.13, 80.28}, 
 {"CRI", "North America", "Costa Rica", "2020-04-14", 612., 17., 3., 0., 
  120.139, 3.337, 0.589, 0., 6872., 76., 1.349, 0.015, 203., 0.04, 
  "people tested", 75.93, 5.094114*^6, 96.079, 33.6, 9.468, 5.694, 15524.995, 
  1.3, 137.973, 8.78, 6.4, 17.4, 83.841, 1.13, 80.28}, 
 {"CRI", "North America", "Costa Rica", "2020-04-15", 618., 6., 3., 0., 
  121.316, 1.178, 0.589, 0., 7065., 193., 1.387, 0.038, 157., 0.031, 
  "people tested", 75.93, 5.094114*^6, 96.079, 33.6, 9.468, 5.694, 15524.995, 
  1.3, 137.973, 8.78, 6.4, 17.4, 83.841, 1.13, 80.28}, 
 {"CRI", "North America", "Costa Rica", "2020-04-16", 626., 8., 4., 1., 
  122.887, 1.57, 0.785, 0.196, 7279., 214., 1.429, 0.042, 150., 0.029, 
  "people tested", 75.93, 5.094114*^6, 96.079, 33.6, 9.468, 5.694, 15524.995, 
  1.3, 137.973, 8.78, 6.4, 17.4, 83.841, 1.13, 80.28}, 
 {"CRI", "North America", "Costa Rica", "2020-04-17", 642., 16., 4., 0., 
  126.028, 3.141, 0.785, 0., 7451., 172., 1.463, 0.034, 153., 0.03, 
  "people tested", 75.93, 5.094114*^6, 96.079, 33.6, 9.468, 5.694, 15524.995, 
  1.3, 137.973, 8.78, 6.4, 17.4, 83.841, 1.13, 80.28}, 
 {"CRI", "North America", "Costa Rica", "2020-04-18", 649., 7., 4., 0., 
  127.402, 1.374, 0.785, 0., 7678., 227., 1.507, 0.045, 163., 0.032, 
  "people tested", 75.93, 5.094114*^6, 96.079, 33.6, 9.468, 5.694, 15524.995, 
  1.3, 137.973, 8.78, 6.4, 17.4, 83.841, 1.13, 80.28}, 
 {"CRI", "North America", "Costa Rica", "2020-04-19", 655., 6., 4., 0., 
  128.58, 1.178, 0.785, 0., 7730., 52., 1.517, 0.01, 149., 0.029, 
  "people tested", 75.93, 5.094114*^6, 96.079, 33.6, 9.468, 5.694, 15524.995, 
  1.3, 137.973, 8.78, 6.4, 17.4, 83.841, 1.13, 80.28}, 
 {"CRI", "North America", "Costa Rica", "2020-04-20", 660., 5., 4., 0., 
  129.561, 0.982, 0.785, 0., 7826., 96., 1.536, 0.019, 147., 0.029, 
  "people tested", 75.93, 5.094114*^6, 96.079, 33.6, 9.468, 5.694, 15524.995, 
  1.3, 137.973, 8.78, 6.4, 17.4, 83.841, 1.13, 80.28}, 
 {"CRI", "North America", "Costa Rica", "2020-04-21", 662., 2., 6., 2., 
  129.954, 0.393, 1.178, 0.393, 8092., 266., 1.588, 0.052, 174., 0.034, 
  "people tested", 75.93, 5.094114*^6, 96.079, 33.6, 9.468, 5.694, 15524.995, 
  1.3, 137.973, 8.78, 6.4, 17.4, 83.841, 1.13, 80.28}, 
 {"CRI", "North America", "Costa Rica", "2020-04-22", 669., 7., 6., 0., 
  131.328, 1.374, 1.178, 0., 8393., 301., 1.648, 0.059, 190., 0.037, 
  "people tested", 75.93, 5.094114*^6, 96.079, 33.6, 9.468, 5.694, 15524.995, 
  1.3, 137.973, 8.78, 6.4, 17.4, 83.841, 1.13, 80.28}, 
 {"CRI", "North America", "Costa Rica", "2020-04-23", 681., 12., 6., 0., 
  133.684, 2.356, 1.178, 0., 8646., 253., 1.697, 0.05, 195., 0.038, 
  "people tested", 75.93, 5.094114*^6, 96.079, 33.6, 9.468, 5.694, 15524.995, 
  1.3, 137.973, 8.78, 6.4, 17.4, 83.841, 1.13, 80.28}, 
 {"CRI", "North America", "Costa Rica", "2020-04-24", 687., 6., 6., 0., 
  134.862, 1.178, 1.178, 0., 8748., 102., 1.717, 0.02, 185., 0.036, 
  "people tested", 75.93, 5.094114*^6, 96.079, 33.6, 9.468, 5.694, 15524.995, 
  1.3, 137.973, 8.78, 6.4, 17.4, 83.841, 1.13, 80.28}, 
 {"CRI", "North America", "Costa Rica", "2020-04-25", 687., 0., 6., 0., 
  134.862, 0., 1.178, 0., 8835., 87., 1.734, 0.017, 165., 0.032, 
  "people tested", 75.93, 5.094114*^6, 96.079, 33.6, 9.468, 5.694, 15524.995, 
  1.3, 137.973, 8.78, 6.4, 17.4, 83.841, 1.13, 80.28}, 
 {"CRI", "North America", "Costa Rica", "2020-04-26", 693., 6., 6., 0., 
  136.039, 1.178, 1.178, 0., 8872., 37., 1.742, 0.007, 163., 0.032, 
  "people tested", 75.93, 5.094114*^6, 96.079, 33.6, 9.468, 5.694, 15524.995, 
  1.3, 137.973, 8.78, 6.4, 17.4, 83.841, 1.13, 80.28}, 
 {"CRI", "North America", "Costa Rica", "2020-04-27", 695., 2., 6., 0., 
  136.432, 0.393, 1.178, 0., 8930., 58., 1.753, 0.011, 158., 0.031, 
  "people tested", 81.48, 5.094114*^6, 96.079, 33.6, 9.468, 5.694, 15524.995, 
  1.3, 137.973, 8.78, 6.4, 17.4, 83.841, 1.13, 80.28}, 
 {"CRI", "North America", "Costa Rica", "2020-04-28", 697., 2., 6., 0., 
  136.825, 0.393, 1.178, 0., 8989., 59., 1.765, 0.012, 128., 0.025, 
  "people tested", 81.48, 5.094114*^6, 96.079, 33.6, 9.468, 5.694, 15524.995, 
  1.3, 137.973, 8.78, 6.4, 17.4, 83.841, 1.13, 80.28}, 
 {"CRI", "North America", "Costa Rica", "2020-04-29", 705., 8., 6., 0., 
  138.395, 1.57, 1.178, 0., 9226., 237., 1.811, 0.047, 119., 0.023, 
  "people tested", 81.48, 5.094114*^6, 96.079, 33.6, 9.468, 5.694, 15524.995, 
  1.3, 137.973, 8.78, 6.4, 17.4, 83.841, 1.13, 80.28}, 
 {"CRI", "North America", "Costa Rica", "2020-04-30", 713., 8., 6., 0., 
  139.965, 1.57, 1.178, 0., 9335., 109., 1.833, 0.021, 98., 0.019, 
  "people tested", 81.48, 5.094114*^6, 96.079, 33.6, 9.468, 5.694, 15524.995, 
  1.3, 137.973, 8.78, 6.4, 17.4, 83.841, 1.13, 80.28}, 
 {"CRI", "North America", "Costa Rica", "2020-05-01", 719., 6., 6., 0., 
  141.143, 1.178, 1.178, 0., 9502., 167., 1.865, 0.033, 108., 0.021, 
  "people tested", 72.22, 5.094114*^6, 96.079, 33.6, 9.468, 5.694, 15524.995, 
  1.3, 137.973, 8.78, 6.4, 17.4, 83.841, 1.13, 80.28}, 
 {"CRI", "North America", "Costa Rica", "2020-05-02", 725., 6., 6., 0., 
  142.321, 1.178, 1.178, 0., 9593., 91., 1.883, 0.018, 108., 0.021, 
  "people tested", 72.22, 5.094114*^6, 96.079, 33.6, 9.468, 5.694, 15524.995, 
  1.3, 137.973, 8.78, 6.4, 17.4, 83.841, 1.13, 80.28}, 
 {"CRI", "North America", "Costa Rica", "2020-05-03", 733., 8., 6., 0., 
  143.892, 1.57, 1.178, 0., 9713., 120., 1.907, 0.024, 120., 0.024, 
  "people tested", 72.22, 5.094114*^6, 96.079, 33.6, 9.468, 5.694, 15524.995, 
  1.3, 137.973, 8.78, 6.4, 17.4, 83.841, 1.13, 80.28}, 
 {"CRI", "North America", "Costa Rica", "2020-05-04", 739., 6., 6., 0., 
  145.069, 1.178, 1.178, 0., 9819., 106., 1.928, 0.021, 127., 0.025, 
  "people tested", 72.22, 5.094114*^6, 96.079, 33.6, 9.468, 5.694, 15524.995, 
  1.3, 137.973, 8.78, 6.4, 17.4, 83.841, 1.13, 80.28}, 
 {"CRI", "North America", "Costa Rica", "2020-05-05", 742., 3., 6., 0., 
  145.658, 0.589, 1.178, 0., 9892., 73., 1.942, 0.014, 129., 0.025, 
  "people tested", 72.22, 5.094114*^6, 96.079, 33.6, 9.468, 5.694, 15524.995, 
  1.3, 137.973, 8.78, 6.4, 17.4, 83.841, 1.13, 80.28}, 
 {"CRI", "North America", "Costa Rica", "2020-05-06", 755., 13., 6., 0., 
  148.21, 2.552, 1.178, 0., 10101., 209., 1.983, 0.041, 125., 0.025, 
  "people tested", 72.22, 5.094114*^6, 96.079, 33.6, 9.468, 5.694, 15524.995, 
  1.3, 137.973, 8.78, 6.4, 17.4, 83.841, 1.13, 80.28}, 
 {"CRI", "North America", "Costa Rica", "2020-05-07", 761., 6., 6., 0., 
  149.388, 1.178, 1.178, 0., 10375., 274., 2.037, 0.054, 149., 0.029, 
  "people tested", 72.22, 5.094114*^6, 96.079, 33.6, 9.468, 5.694, 15524.995, 
  1.3, 137.973, 8.78, 6.4, 17.4, 83.841, 1.13, 80.28}, 
 {"CRI", "North America", "Costa Rica", "2020-05-08", 765., 4., 6., 0., 
  150.173, 0.785, 1.178, 0., 10827., 452., 2.125, 0.089, 189., 0.037, 
  "people tested", 72.22, 5.094114*^6, 96.079, 33.6, 9.468, 5.694, 15524.995, 
  1.3, 137.973, 8.78, 6.4, 17.4, 83.841, 1.13, 80.28}, 
 {"CRI", "North America", "Costa Rica", "2020-05-09", 773., 8., 6., 0., 
  151.744, 1.57, 1.178, 0., 11276., 449., 2.214, 0.088, 240., 0.047, 
  "people tested", 72.22, 5.094114*^6, 96.079, 33.6, 9.468, 5.694, 15524.995, 
  1.3, 137.973, 8.78, 6.4, 17.4, 83.841, 1.13, 80.28}, 
 {"CRI", "North America", "Costa Rica", "2020-05-10", 780., 7., 6., 0., 
  153.118, 1.374, 1.178, 0., 11868., 592., 2.33, 0.116, 308., 0.06, 
  "people tested", 72.22, 5.094114*^6, 96.079, 33.6, 9.468, 5.694, 15524.995, 
  1.3, 137.973, 8.78, 6.4, 17.4, 83.841, 1.13, 80.28}, 
 {"CRI", "North America", "Costa Rica", "2020-05-11", 792., 12., 6., 0., 
  155.474, 2.356, 1.178, 0., 11988., 120., 2.353, 0.024, 310., 0.061, 
  "people tested", 72.22, 5.094114*^6, 96.079, 33.6, 9.468, 5.694, 15524.995, 
  1.3, 137.973, 8.78, 6.4, 17.4, 83.841, 1.13, 80.28}, 
 {"CRI", "North America", "Costa Rica", "2020-05-12", 801., 9., 7., 1., 
  157.24, 1.767, 1.374, 0.196, 12061., 73., 2.368, 0.014, 310., 0.061, 
  "people tested", 72.22, 5.094114*^6, 96.079, 33.6, 9.468, 5.694, 15524.995, 
  1.3, 137.973, 8.78, 6.4, 17.4, 83.841, 1.13, 80.28}, 
 {"CRI", "North America", "Costa Rica", "2020-05-13", 804., 3., 7., 0., 
  157.829, 0.589, 1.374, 0., 12507., 446., 2.455, 0.088, 344., 0.068, 
  "people tested", 72.22, 5.094114*^6, 96.079, 33.6, 9.468, 5.694, 15524.995, 
  1.3, 137.973, 8.78, 6.4, 17.4, 83.841, 1.13, 80.28}, 
 {"CRI", "North America", "Costa Rica", "2020-05-14", 815., 11., 7., 0., 
  159.989, 2.159, 1.374, 0., 12822., 315., 2.517, 0.062, 350., 0.069, 
  "people tested", 72.22, 5.094114*^6, 96.079, 33.6, 9.468, 5.694, 15524.995, 
  1.3, 137.973, 8.78, 6.4, 17.4, 83.841, 1.13, 80.28}, 
 {"CRI", "North America", "Costa Rica", "2020-05-15", 830., 15., 8., 1., 
  162.933, 2.945, 1.57, 0.196, 13031., 209., 2.558, 0.041, 315., 0.062, 
  "people tested", 72.22, 5.094114*^6, 96.079, 33.6, 9.468, 5.694, 15524.995, 
  1.3, 137.973, 8.78, 6.4, 17.4, 83.841, 1.13, 80.28}, 
 {"CRI", "North America", "Costa Rica", "2020-05-16", 843., 13., 8., 0., 
  165.485, 2.552, 1.57, 0., 13696., 665., 2.689, 0.131, 346., 0.068, 
  "people tested", 72.22, 5.094114*^6, 96.079, 33.6, 9.468, 5.694, 15524.995, 
  1.3, 137.973, 8.78, 6.4, 17.4, 83.841, 1.13, 80.28}, 
 {"CRI", "North America", "Costa Rica", "2020-05-17", 853., 10., 10., 2., 
  167.448, 1.963, 1.963, 0.393, 14272., 576., 2.802, 0.113, 343., 0.067, 
  "people tested", 72.22, 5.094114*^6, 96.079, 33.6, 9.468, 5.694, 15524.995, 
  1.3, 137.973, 8.78, 6.4, 17.4, 83.841, 1.13, 80.28}, 
 {"CRI", "North America", "Costa Rica", "2020-05-18", 863., 10., 10., 0., 
  169.411, 1.963, 1.963, 0., 14478., 206., 2.842, 0.04, 356., 0.07, 
  "people tested", 72.22, 5.094114*^6, 96.079, 33.6, 9.468, 5.694, 15524.995, 
  1.3, 137.973, 8.78, 6.4, 17.4, 83.841, 1.13, 80.28}, 
 {"CRI", "North America", "Costa Rica", "2020-05-19", 866., 3., 10., 0., 
  170., 0.589, 1.963, 0., 14616., 138., 2.869, 0.027, 365., 0.072, 
  "people tested", 72.22, 5.094114*^6, 96.079, 33.6, 9.468, 5.694, 15524.995, 
  1.3, 137.973, 8.78, 6.4, 17.4, 83.841, 1.13, 80.28}, 
 {"CRI", "North America", "Costa Rica", "2020-05-20", 882., 16., 10., 0., 
  173.141, 3.141, 1.963, 0., 15050., 434., 2.954, 0.085, 363., 0.071, 
  "people tested", 72.22, 5.094114*^6, 96.079, 33.6, 9.468, 5.694, 15524.995, 
  1.3, 137.973, 8.78, 6.4, 17.4, 83.841, 1.13, 80.28}, 
 {"CRI", "North America", "Costa Rica", "2020-05-21", 897., 15., 10., 0., 
  176.086, 2.945, 1.963, 0., 15218., 168., 2.987, 0.033, 342., 0.067, 
  "people tested", 72.22, 5.094114*^6, 96.079, 33.6, 9.468, 5.694, 15524.995, 
  1.3, 137.973, 8.78, 6.4, 17.4, 83.841, 1.13, 80.28}, 
 {"CRI", "North America", "Costa Rica", "2020-05-22", 903., 6., 10., 0., 
  177.263, 1.178, 1.963, 0., 15704., 486., 3.083, 0.095, 382., 0.075, 
  "people tested", 72.22, 5.094114*^6, 96.079, 33.6, 9.468, 5.694, 15524.995, 
  1.3, 137.973, 8.78, 6.4, 17.4, 83.841, 1.13, 80.28}, 
 {"CRI", "North America", "Costa Rica", "2020-05-23", 911., 8., 10., 0., 
  178.834, 1.57, 1.963, 0., 15939., 235., 3.129, 0.046, 320., 0.063, 
  "people tested", 72.22, 5.094114*^6, 96.079, 33.6, 9.468, 5.694, 15524.995, 
  1.3, 137.973, 8.78, 6.4, 17.4, 83.841, 1.13, 80.28}, 
 {"CRI", "North America", "Costa Rica", "2020-05-24", 918., 7., 10., 0., 
  180.208, 1.374, 1.963, 0., 16349., 410., 3.209, 0.08, 297., 0.058, 
  "people tested", 72.22, 5.094114*^6, 96.079, 33.6, 9.468, 5.694, 15524.995, 
  1.3, 137.973, 8.78, 6.4, 17.4, 83.841, 1.13, 80.28}, 
 {"CRI", "North America", "Costa Rica", "2020-05-25", 930., 12., 10., 0., 
  182.564, 2.356, 1.963, 0., 16506., 157., 3.24, 0.031, 290., 0.057, 
  "people tested", 72.22, 5.094114*^6, 96.079, 33.6, 9.468, 5.694, 15524.995, 
  1.3, 137.973, 8.78, 6.4, 17.4, 83.841, 1.13, 80.28}, 
 {"CRI", "North America", "Costa Rica", "2020-05-26", 951., 21., 10., 0., 
  186.686, 4.122, 1.963, 0., 16631., 125., 3.265, 0.025, 288., 0.057, 
  "people tested", 72.22, 5.094114*^6, 96.079, 33.6, 9.468, 5.694, 15524.995, 
  1.3, 137.973, 8.78, 6.4, 17.4, 83.841, 1.13, 80.28}, 
 {"CRI", "North America", "Costa Rica", "2020-05-27", 956., 5., 10., 0., 
  187.668, 0.982, 1.963, 0., 17280., 649., 3.392, 0.127, 319., 0.063, 
  "people tested", 72.22, 5.094114*^6, 96.079, 33.6, 9.468, 5.694, 15524.995, 
  1.3, 137.973, 8.78, 6.4, 17.4, 83.841, 1.13, 80.28}, 
 {"CRI", "North America", "Costa Rica", "2020-05-28", 984., 28., 10., 0., 
  193.164, 5.497, 1.963, 0., 17654., 374., 3.466, 0.073, 348., 0.068, 
  "people tested", 72.22, 5.094114*^6, 96.079, 33.6, 9.468, 5.694, 15524.995, 
  1.3, 137.973, 8.78, 6.4, 17.4, 83.841, 1.13, 80.28}, 
 {"CRI", "North America", "Costa Rica", "2020-05-29", 1000., 16., 10., 0., 
  196.305, 3.141, 1.963, 0., 18194., 540., 3.572, 0.106, 356., 0.07, 
  "people tested", 72.22, 5.094114*^6, 96.079, 33.6, 9.468, 5.694, 15524.995, 
  1.3, 137.973, 8.78, 6.4, 17.4, 83.841, 1.13, 80.28}, 
 {"CRI", "North America", "Costa Rica", "2020-05-30", 1022., 22., 10., 0., 
  200.624, 4.319, 1.963, 0., 18661., 467., 3.663, 0.092, 389., 0.076, 
  "people tested", 72.22, 5.094114*^6, 96.079, 33.6, 9.468, 5.694, 15524.995, 
  1.3, 137.973, 8.78, 6.4, 17.4, 83.841, 1.13, 80.28}, 
 {"CRI", "North America", "Costa Rica", "2020-05-31", 1047., 25., 10., 0., 
  205.531, 4.908, 1.963, 0., 19176., 515., 3.764, 0.101, 404., 0.079, 
  "people tested", 72.22, 5.094114*^6, 96.079, 33.6, 9.468, 5.694, 15524.995, 
  1.3, 137.973, 8.78, 6.4, 17.4, 83.841, 1.13, 80.28}, 
 {"CRI", "North America", "Costa Rica", "2020-06-01", 1056., 9., 10., 0., 
  207.298, 1.767, 1.963, 0., 19443., 267., 3.817, 0.052, 420., 0.082, 
  "people tested", 72.22, 5.094114*^6, 96.079, 33.6, 9.468, 5.694, 15524.995, 
  1.3, 137.973, 8.78, 6.4, 17.4, 83.841, 1.13, 80.28}, 
 {"CRI", "North America", "Costa Rica", "2020-06-02", 1084., 28., 10., 0., 
  212.795, 5.497, 1.963, 0., 19707., 264., 3.869, 0.052, 439., 0.086, 
  "people tested", 72.22, 5.094114*^6, 96.079, 33.6, 9.468, 5.694, 15524.995, 
  1.3, 137.973, 8.78, 6.4, 17.4, 83.841, 1.13, 80.28}, 
 {"CRI", "North America", "Costa Rica", "2020-06-03", 1105., 21., 10., 0., 
  216.917, 4.122, 1.963, 0., 20122., 415., 3.95, 0.081, 406., 0.08, 
  "people tested", 72.22, 5.094114*^6, 96.079, 33.6, 9.468, 5.694, 15524.995, 
  1.3, 137.973, 8.78, 6.4, 17.4, 83.841, 1.13, 80.28}, 
 {"CRI", "North America", "Costa Rica", "2020-06-04", 1157., 52., 10., 0., 
  227.125, 10.208, 1.963, 0., 20498., 376., 4.024, 0.074, 406., 0.08, 
  "people tested", 72.22, 5.094114*^6, 96.079, 33.6, 9.468, 5.694, 15524.995, 
  1.3, 137.973, 8.78, 6.4, 17.4, 83.841, 1.13, 80.28}, 
 {"CRI", "North America", "Costa Rica", "2020-06-05", 1194., 37., 10., 0., 
  234.388, 7.263, 1.963, 0., 20941., 443., 4.111, 0.087, 392., 0.077, 
  "people tested", 72.22, 5.094114*^6, 96.079, 33.6, 9.468, 5.694, 15524.995, 
  1.3, 137.973, 8.78, 6.4, 17.4, 83.841, 1.13, 80.28}, 
 {"CRI", "North America", "Costa Rica", "2020-06-06", 1228., 34., 10., 0., 
  241.063, 6.674, 1.963, 0., 21275., 334., 4.176, 0.066, 373., 0.073, 
  "people tested", 72.22, 5.094114*^6, 96.079, 33.6, 9.468, 5.694, 15524.995, 
  1.3, 137.973, 8.78, 6.4, 17.4, 83.841, 1.13, 80.28}, 
 {"CRI", "North America", "Costa Rica", "2020-06-07", 1263., 35., 10., 0., 
  247.933, 6.871, 1.963, 0., 21543., 268., 4.229, 0.053, 338., 0.066, 
  "people tested", 72.22, 5.094114*^6, 96.079, 33.6, 9.468, 5.694, 15524.995, 
  1.3, 137.973, 8.78, 6.4, 17.4, 83.841, 1.13, 80.28}, 
 {"CRI", "North America", "Costa Rica", "2020-06-08", 1318., 55., 10., 0., 
  258.73, 10.797, 1.963, 0., 21704., 161., 4.261, 0.032, 323., 0.063, 
  "people tested", 72.22, 5.094114*^6, 96.079, 33.6, 9.468, 5.694, 15524.995, 
  1.3, 137.973, 8.78, 6.4, 17.4, 83.841, 1.13, 80.28}, 
 {"CRI", "North America", "Costa Rica", "2020-06-09", 1342., 24., 10., 0., 
  263.441, 4.711, 1.963, 0., 21933., 229., 4.306, 0.045, 318., 0.062, 
  "people tested", 72.22, 5.094114*^6, 96.079, 33.6, 9.468, 5.694, 15524.995, 
  1.3, 137.973, 8.78, 6.4, 17.4, 83.841, 1.13, 80.28}, 
 {"CRI", "North America", "Costa Rica", "2020-06-10", 1375., 33., 11., 1., 
  269.919, 6.478, 2.159, 0.196, 22360., 427., 4.389, 0.084, 320., 0.063, 
  "people tested", 72.22, 5.094114*^6, 96.079, 33.6, 9.468, 5.694, 15524.995, 
  1.3, 137.973, 8.78, 6.4, 17.4, 83.841, 1.13, 80.28}, 
 {"CRI", "North America", "Costa Rica", "2020-06-11", 1461., 86., 12., 1., 
  286.802, 16.882, 2.356, 0.196, 22741., 381., 4.464, 0.075, 320., 0.063, 
  "people tested", 72.22, 5.094114*^6, 96.079, 33.6, 9.468, 5.694, 15524.995, 
  1.3, 137.973, 8.78, 6.4, 17.4, 83.841, 1.13, 80.28}, 
 {"CRI", "North America", "Costa Rica", "2020-06-12", 1538., 77., 12., 0., 
  301.917, 15.115, 2.356, 0., 23224., 483., 4.559, 0.095, 326., 0.064, 
  "people tested", 72.22, 5.094114*^6, 96.079, 33.6, 9.468, 5.694, 15524.995, 
  1.3, 137.973, 8.78, 6.4, 17.4, 83.841, 1.13, 80.28}, 
 {"CRI", "North America", "Costa Rica", "2020-06-13", 1612., 74., 12., 0., 
  316.444, 14.527, 2.356, 0., 23734., 510., 4.659, 0.1, 351., 0.069, 
  "people tested", 72.22, 5.094114*^6, 96.079, 33.6, 9.468, 5.694, 15524.995, 
  1.3, 137.973, 8.78, 6.4, 17.4, 83.841, 1.13, 80.28}, 
 {"CRI", "North America", "Costa Rica", "2020-06-14", 1662., 50., 12., 0., 
  326.259, 9.815, 2.356, 0., 24042., 308., 4.72, 0.06, 357., 0.07, 
  "people tested", 72.22, 5.094114*^6, 96.079, 33.6, 9.468, 5.694, 15524.995, 
  1.3, 137.973, 8.78, 6.4, 17.4, 83.841, 1.13, 80.28}, 
 {"CRI", "North America", "Costa Rica", "2020-06-15", 1715., 53., 12., 0., 
  336.663, 10.404, 2.356, 0., 24279., 237., 4.766, 0.047, 368., 0.072, 
  "people tested", 72.22, 5.094114*^6, 96.079, 33.6, 9.468, 5.694, 15524.995, 
  1.3, 137.973, 8.78, 6.4, 17.4, 83.841, 1.13, 80.28}, 
 {"CRI", "North America", "Costa Rica", "2020-06-16", 1744., 29., 12., 0., 
  342.356, 5.693, 2.356, 0., 24557., 278., 4.821, 0.055, 375., 0.074, 
  "people tested", 72.22, 5.094114*^6, 96.079, 33.6, 9.468, 5.694, 15524.995, 
  1.3, 137.973, 8.78, 6.4, 17.4, 83.841, 1.13, 80.28}, 
 {"CRI", "North America", "Costa Rica", "2020-06-17", 1769., 25., 12., 0., 
  347.264, 4.908, 2.356, 0., 25008., 451., 4.909, 0.089, 378., 0.074, 
  "people tested", 72.22, 5.094114*^6, 96.079, 33.6, 9.468, 5.694, 15524.995, 
  1.3, 137.973, 8.78, 6.4, 17.4, 83.841, 1.13, 80.28}, 
 {"CRI", "North America", "Costa Rica", "2020-06-18", 1871., 102., 12., 0., 
  367.287, 20.023, 2.356, 0., 25455., 447., 4.997, 0.088, 388., 0.076, 
  "people tested", 72.22, 5.094114*^6, 96.079, 33.6, 9.468, 5.694, 15524.995, 
  1.3, 137.973, 8.78, 6.4, 17.4, 83.841, 1.13, 80.28}, 
 {"CRI", "North America", "Costa Rica", "2020-06-19", 1871., 0., 12., 0., 
  367.287, 0., 2.356, 0., 26084., 629., 5.12, 0.123, 409., 0.08, 
  "people tested", 72.22, 5.094114*^6, 96.079, 33.6, 9.468, 5.694, 15524.995, 
  1.3, 137.973, 8.78, 6.4, 17.4, 83.841, 1.13, 80.28}, 
 {"CRI", "North America", "Costa Rica", "2020-06-20", 2058., 187., 12., 0., 
  403.996, 36.709, 2.356, 0., 26541., 457., 5.21, 0.09, 401., 0.079, 
  "people tested", 72.22, 5.094114*^6, 96.079, 33.6, 9.468, 5.694, 15524.995, 
  1.3, 137.973, 8.78, 6.4, 17.4, 83.841, 1.13, 80.28}, 
 {"CRI", "North America", "Costa Rica", "2020-06-21", 2127., 69., 12., 0., 
  417.541, 13.545, 2.356, 0., 26932., 391., 5.287, 0.077, 413., 0.081, 
  "people tested", 72.22, 5.094114*^6, 96.079, 33.6, 9.468, 5.694, 15524.995, 
  1.3, 137.973, 8.78, 6.4, 17.4, 83.841, 1.13, 80.28}, 
 {"CRI", "North America", "Costa Rica", "2020-06-22", 2213., 86., 12., 0., 
  434.423, 16.882, 2.356, 0., 27176., 244., 5.335, 0.048, 414., 0.081, 
  "people tested", 72.22, 5.094114*^6, 96.079, 33.6, 9.468, 5.694, 15524.995, 
  1.3, 137.973, 8.78, 6.4, 17.4, 83.841, 1.13, 80.28}, 
 {"CRI", "North America", "Costa Rica", "2020-06-23", 2277., 64., 12., 0., 
  446.986, 12.564, 2.356, 0., 27619., 443., 5.422, 0.087, 437., 0.086, 
  "people tested", 72.22, 5.094114*^6, 96.079, 33.6, 9.468, 5.694, 15524.995, 
  1.3, 137.973, 8.78, 6.4, 17.4, 83.841, 1.13, 80.28}, 
 {"CRI", "North America", "Costa Rica", "2020-06-24", 2368., 91., 12., 0., 
  464.85, 17.864, 2.356, 0., 28240., 621., 5.544, 0.122, 462., 0.091, 
  "people tested", 72.22, 5.094114*^6, 96.079, 33.6, 9.468, 5.694, 15524.995, 
  1.3, 137.973, 8.78, 6.4, 17.4, 83.841, 1.13, 80.28}, 
 {"CRI", "North America", "Costa Rica", "2020-06-25", 2515., 147., 12., 0., 
  493.707, 28.857, 2.356, 0., 28943., 703., 5.682, 0.138, 498., 0.098, 
  "people tested", 72.22, 5.094114*^6, 96.079, 33.6, 9.468, 5.694, 15524.995, 
  1.3, 137.973, 8.78, 6.4, 17.4, 83.841, 1.13, 80.28}, 
 {"CRI", "North America", "Costa Rica", "2020-06-26", 2684., 169., 12., 0., 
  526.883, 33.176, 2.356, 0., 29630., 687., 5.817, 0.135, 507., 0.1, 
  "people tested", 73.61, 5.094114*^6, 96.079, 33.6, 9.468, 5.694, 15524.995, 
  1.3, 137.973, 8.78, 6.4, 17.4, 83.841, 1.13, 80.28}, 
 {"CRI", "North America", "Costa Rica", "2020-06-27", 2836., 152., 12., 0., 
  556.721, 29.838, 2.356, 0., 30520., 890., 5.991, 0.175, 568., 0.112, 
  "people tested", 73.61, 5.094114*^6, 96.079, 33.6, 9.468, 5.694, 15524.995, 
  1.3, 137.973, 8.78, 6.4, 17.4, 83.841, 1.13, 80.28}, 
 {"CRI", "North America", "Costa Rica", "2020-06-28", 2979., 143., 12., 0., 
  584.793, 28.072, 2.356, 0., 31263., 743., 6.137, 0.146, 619., 0.122, 
  "people tested", 73.61, 5.094114*^6, 96.079, 33.6, 9.468, 5.694, 15524.995, 
  1.3, 137.973, 8.78, 6.4, 17.4, 83.841, 1.13, 80.28}, 
 {"CRI", "North America", "Costa Rica", "2020-06-29", 3130., 151., 15., 3., 
  614.435, 29.642, 2.945, 0.589, 31954., 691., 6.273, 0.136, 683., 0.134, 
  "people tested", 73.61, 5.094114*^6, 96.079, 33.6, 9.468, 5.694, 15524.995, 
  1.3, 137.973, 8.78, 6.4, 17.4, 83.841, 1.13, 80.28}, 
 {"CRI", "North America", "Costa Rica", "2020-06-30", 3269., 139., 15., 0., 
  641.721, 27.286, 2.945, 0., 32548., 594., 6.389, 0.117, 704., 0.138, 
  "people tested", 73.61, 5.094114*^6, 96.079, 33.6, 9.468, 5.694, 15524.995, 
  1.3, 137.973, 8.78, 6.4, 17.4, 83.841, 1.13, 80.28}, 
 {"CRI", "North America", "Costa Rica", "2020-07-01", 3459., 190., 16., 1., 
  679.019, 37.298, 3.141, 0.196, 33401., 853., 6.557, 0.167, 737., 0.145, 
  "people tested", 73.61, 5.094114*^6, 96.079, 33.6, 9.468, 5.694, 15524.995, 
  1.3, 137.973, 8.78, 6.4, 17.4, 83.841, 1.13, 80.28}, 
 {"CRI", "North America", "Costa Rica", "2020-07-02", 3753., 294., 17., 1., 
  736.733, 57.714, 3.337, 0.196, 34660., 1259., 6.804, 0.247, 817., 0.16, 
  "people tested", "", 5.094114*^6, 96.079, 33.6, 9.468, 5.694, 15524.995, 
  1.3, 137.973, 8.78, 6.4, 17.4, 83.841, 1.13, 80.28}, 
 {"CRI", "North America", "Costa Rica", "2020-07-03", 4023., 270., 17., 0., 
  789.735, 53.002, 3.337, 0., 35593., 933., 6.987, 0.183, 852., 0.167, 
  "people tested", "", 5.094114*^6, 96.079, 33.6, 9.468, 5.694, 15524.995, 
  1.3, 137.973, 8.78, 6.4, 17.4, 83.841, 1.13, 80.28}, 
 {"CRI", "North America", "Costa Rica", "2020-07-04", 4311., 288., 18., 1., 
  846.271, 56.536, 3.533, 0.196, 36591., 998., 7.183, 0.196, 867., 0.17, 
  "people tested", "", 5.094114*^6, 96.079, 33.6, 9.468, 5.694, 15524.995, 
  1.3, 137.973, 8.78, 6.4, 17.4, 83.841, 1.13, 80.28}, 
 {"CRI", "North America", "Costa Rica", "2020-07-05", 4621., 310., 18., 0., 
  907.125, 60.855, 3.533, 0., 37788., 1197., 7.418, 0.235, 932., 0.183, 
  "people tested", "", 5.094114*^6, 96.079, 33.6, 9.468, 5.694, 15524.995, 
  1.3, 137.973, 8.78, 6.4, 17.4, 83.841, 1.13, 80.28}, 
 {"CRI", "North America", "Costa Rica", "2020-07-06", 4996., 375., 19., 1., 
  980.74, 73.614, 3.73, 0.196, 38788., 1000., 7.614, 0.196, 976., 0.192, 
  "people tested", "", 5.094114*^6, 96.079, 33.6, 9.468, 5.694, 15524.995, 
  1.3, 137.973, 8.78, 6.4, 17.4, 83.841, 1.13, 80.28}, 
 {"CRI", "North America", "Costa Rica", "2020-07-07", 5241., 245., 23., 4., 
  1028.834, 48.095, 4.515, 0.785, "", "", "", "", "", "", "", "", 
  5.094114*^6, 96.079, 33.6, 9.468, 5.694, 15524.995, 1.3, 137.973, 8.78, 
  6.4, 17.4, 83.841, 1.13, 80.28}, {"CRI", "North America", "Costa Rica", 
  "2020-07-08", 5486., 245., 23., 0., 1076.929, 48.095, 4.515, 0., "", "", 
  "", "", "", "", "", "", 5.094114*^6, 96.079, 33.6, 9.468, 5.694, 15524.995, 
  1.3, 137.973, 8.78, 6.4, 17.4, 83.841, 1.13, 80.28}, 
 {"CIV", "Africa", "Cote d'Ivoire", "2020-03-12", 1., 1., 0., 0., 0.038, 
  0.038, 0., 0., "", "", "", "", "", "", "", 11.11, 2.6378275*^7, 76.399, 
  18.7, 2.933, 1.582, 3601.006, 28.2, 303.74, 2.42, "", "", 19.351, "", 
  57.78}, {"CIV", "Africa", "Cote d'Ivoire", "2020-03-15", 4., 3., 0., 0., 
  0.152, 0.114, 0., 0., "", "", "", "", "", "", "", 11.11, 2.6378275*^7, 
  76.399, 18.7, 2.933, 1.582, 3601.006, 28.2, 303.74, 2.42, "", "", 19.351, 
  "", 57.78}, {"CIV", "Africa", "Cote d'Ivoire", "2020-03-16", 4., 0., 0., 
  0., 0.152, 0., 0., 0., "", "", "", "", "", "", "", 30.56, 2.6378275*^7, 
  76.399, 18.7, 2.933, 1.582, 3601.006, 28.2, 303.74, 2.42, "", "", 19.351, 
  "", 57.78}, {"CIV", "Africa", "Cote d'Ivoire", "2020-03-17", 5., 1., 0., 
  0., 0.19, 0.038, 0., 0., "", "", "", "", "", "", "", 30.56, 2.6378275*^7, 
  76.399, 18.7, 2.933, 1.582, 3601.006, 28.2, 303.74, 2.42, "", "", 19.351, 
  "", 57.78}, {"CIV", "Africa", "Cote d'Ivoire", "2020-03-18", 5., 0., 0., 
  0., 0.19, 0., 0., 0., "", "", "", "", "", "", "", 30.56, 2.6378275*^7, 
  76.399, 18.7, 2.933, 1.582, 3601.006, 28.2, 303.74, 2.42, "", "", 19.351, 
  "", 57.78}, {"CIV", "Africa", "Cote d'Ivoire", "2020-03-19", 6., 1., 0., 
  0., 0.227, 0.038, 0., 0., "", "", "", "", "", "", "", 57.41, 2.6378275*^7, 
  76.399, 18.7, 2.933, 1.582, 3601.006, 28.2, 303.74, 2.42, "", "", 19.351, 
  "", 57.78}, {"CIV", "Africa", "Cote d'Ivoire", "2020-03-20", 9., 3., 0., 
  0., 0.341, 0.114, 0., 0., "", "", "", "", "", "", "", 57.41, 2.6378275*^7, 
  76.399, 18.7, 2.933, 1.582, 3601.006, 28.2, 303.74, 2.42, "", "", 19.351, 
  "", 57.78}, {"CIV", "Africa", "Cote d'Ivoire", "2020-03-21", 14., 5., 0., 
  0., 0.531, 0.19, 0., 0., "", "", "", "", "", "", "", 57.41, 2.6378275*^7, 
  76.399, 18.7, 2.933, 1.582, 3601.006, 28.2, 303.74, 2.42, "", "", 19.351, 
  "", 57.78}, {"CIV", "Africa", "Cote d'Ivoire", "2020-03-22", 17., 3., 0., 
  0., 0.644, 0.114, 0., 0., "", "", "", "", "", "", "", 60.19, 2.6378275*^7, 
  76.399, 18.7, 2.933, 1.582, 3601.006, 28.2, 303.74, 2.42, "", "", 19.351, 
  "", 57.78}, {"CIV", "Africa", "Cote d'Ivoire", "2020-03-23", 25., 8., 0., 
  0., 0.948, 0.303, 0., 0., "", "", "", "", "", "", "", 63.89, 2.6378275*^7, 
  76.399, 18.7, 2.933, 1.582, 3601.006, 28.2, 303.74, 2.42, "", "", 19.351, 
  "", 57.78}, {"CIV", "Africa", "Cote d'Ivoire", "2020-03-24", 25., 0., 0., 
  0., 0.948, 0., 0., 0., "", "", "", "", "", "", "", 80.56, 2.6378275*^7, 
  76.399, 18.7, 2.933, 1.582, 3601.006, 28.2, 303.74, 2.42, "", "", 19.351, 
  "", 57.78}, {"CIV", "Africa", "Cote d'Ivoire", "2020-03-25", 73., 48., 0., 
  0., 2.767, 1.82, 0., 0., "", "", "", "", "", "", "", 80.56, 2.6378275*^7, 
  76.399, 18.7, 2.933, 1.582, 3601.006, 28.2, 303.74, 2.42, "", "", 19.351, 
  "", 57.78}, {"CIV", "Africa", "Cote d'Ivoire", "2020-03-26", 80., 7., 0., 
  0., 3.033, 0.265, 0., 0., "", "", "", "", "", "", "", 80.56, 2.6378275*^7, 
  76.399, 18.7, 2.933, 1.582, 3601.006, 28.2, 303.74, 2.42, "", "", 19.351, 
  "", 57.78}, {"CIV", "Africa", "Cote d'Ivoire", "2020-03-27", 96., 16., 0., 
  0., 3.639, 0.607, 0., 0., "", "", "", "", "", "", "", 80.56, 2.6378275*^7, 
  76.399, 18.7, 2.933, 1.582, 3601.006, 28.2, 303.74, 2.42, "", "", 19.351, 
  "", 57.78}, {"CIV", "Africa", "Cote d'Ivoire", "2020-03-28", 101., 5., 0., 
  0., 3.829, 0.19, 0., 0., "", "", "", "", "", "", "", 80.56, 2.6378275*^7, 
  76.399, 18.7, 2.933, 1.582, 3601.006, 28.2, 303.74, 2.42, "", "", 19.351, 
  "", 57.78}, {"CIV", "Africa", "Cote d'Ivoire", "2020-03-29", 140., 39., 0., 
  0., 5.307, 1.478, 0., 0., "", "", "", "", "", "", "", 80.56, 2.6378275*^7, 
  76.399, 18.7, 2.933, 1.582, 3601.006, 28.2, 303.74, 2.42, "", "", 19.351, 
  "", 57.78}, {"CIV", "Africa", "Cote d'Ivoire", "2020-03-30", 165., 25., 1., 
  1., 6.255, 0.948, 0.038, 0.038, "", "", "", "", "", "", "", 80.56, 
  2.6378275*^7, 76.399, 18.7, 2.933, 1.582, 3601.006, 28.2, 303.74, 2.42, "", 
  "", 19.351, "", 57.78}, {"CIV", "Africa", "Cote d'Ivoire", "2020-03-31", 
  168., 3., 1., 0., 6.369, 0.114, 0.038, 0., "", "", "", "", "", "", "", 
  80.56, 2.6378275*^7, 76.399, 18.7, 2.933, 1.582, 3601.006, 28.2, 303.74, 
  2.42, "", "", 19.351, "", 57.78}, {"CIV", "Africa", "Cote d'Ivoire", 
  "2020-04-01", 168., 0., 1., 0., 6.369, 0., 0.038, 0., "", "", "", "", "", 
  "", "", 80.56, 2.6378275*^7, 76.399, 18.7, 2.933, 1.582, 3601.006, 28.2, 
  303.74, 2.42, "", "", 19.351, "", 57.78}, 
 {"CIV", "Africa", "Cote d'Ivoire", "2020-04-02", 190., 22., 1., 0., 7.203, 
  0.834, 0.038, 0., "", "", "", "", "", "", "", 80.56, 2.6378275*^7, 76.399, 
  18.7, 2.933, 1.582, 3601.006, 28.2, 303.74, 2.42, "", "", 19.351, "", 
  57.78}, {"CIV", "Africa", "Cote d'Ivoire", "2020-04-03", 194., 4., 1., 0., 
  7.355, 0.152, 0.038, 0., "", "", "", "", "", "", "", 80.56, 2.6378275*^7, 
  76.399, 18.7, 2.933, 1.582, 3601.006, 28.2, 303.74, 2.42, "", "", 19.351, 
  "", 57.78}, {"CIV", "Africa", "Cote d'Ivoire", "2020-04-04", 218., 24., 1., 
  0., 8.264, 0.91, 0.038, 0., "", "", "", "", "", "", "", 80.56, 
  2.6378275*^7, 76.399, 18.7, 2.933, 1.582, 3601.006, 28.2, 303.74, 2.42, "", 
  "", 19.351, "", 57.78}, {"CIV", "Africa", "Cote d'Ivoire", "2020-04-05", 
  245., 27., 2., 1., 9.288, 1.024, 0.076, 0.038, "", "", "", "", "", "", "", 
  80.56, 2.6378275*^7, 76.399, 18.7, 2.933, 1.582, 3601.006, 28.2, 303.74, 
  2.42, "", "", 19.351, "", 57.78}, {"CIV", "Africa", "Cote d'Ivoire", 
  "2020-04-06", 261., 16., 3., 1., 9.895, 0.607, 0.114, 0.038, "", "", "", 
  "", "", "", "", 80.56, 2.6378275*^7, 76.399, 18.7, 2.933, 1.582, 3601.006, 
  28.2, 303.74, 2.42, "", "", 19.351, "", 57.78}, 
 {"CIV", "Africa", "Cote d'Ivoire", "2020-04-07", 323., 62., 3., 0., 12.245, 
  2.35, 0.114, 0., "", "", "", "", "", "", "", 80.56, 2.6378275*^7, 76.399, 
  18.7, 2.933, 1.582, 3601.006, 28.2, 303.74, 2.42, "", "", 19.351, "", 
  57.78}, {"CIV", "Africa", "Cote d'Ivoire", "2020-04-08", 349., 26., 3., 0., 
  13.231, 0.986, 0.114, 0., "", "", "", "", "", "", "", 80.56, 2.6378275*^7, 
  76.399, 18.7, 2.933, 1.582, 3601.006, 28.2, 303.74, 2.42, "", "", 19.351, 
  "", 57.78}, {"CIV", "Africa", "Cote d'Ivoire", "2020-04-09", 384., 35., 3., 
  0., 14.557, 1.327, 0.114, 0., "", "", "", "", "", "", "", 80.56, 
  2.6378275*^7, 76.399, 18.7, 2.933, 1.582, 3601.006, 28.2, 303.74, 2.42, "", 
  "", 19.351, "", 57.78}, {"CIV", "Africa", "Cote d'Ivoire", "2020-04-10", 
  444., 60., 3., 0., 16.832, 2.275, 0.114, 0., "", "", "", "", "", "", "", 
  80.56, 2.6378275*^7, 76.399, 18.7, 2.933, 1.582, 3601.006, 28.2, 303.74, 
  2.42, "", "", 19.351, "", 57.78}, {"CIV", "Africa", "Cote d'Ivoire", 
  "2020-04-11", 480., 36., 3., 0., 18.197, 1.365, 0.114, 0., "", "", "", "", 
  "", "", "", 80.56, 2.6378275*^7, 76.399, 18.7, 2.933, 1.582, 3601.006, 
  28.2, 303.74, 2.42, "", "", 19.351, "", 57.78}, 
 {"CIV", "Africa", "Cote d'Ivoire", "2020-04-12", 533., 53., 4., 1., 20.206, 
  2.009, 0.152, 0.038, "", "", "", "", "", "", "", 80.56, 2.6378275*^7, 
  76.399, 18.7, 2.933, 1.582, 3601.006, 28.2, 303.74, 2.42, "", "", 19.351, 
  "", 57.78}, {"CIV", "Africa", "Cote d'Ivoire", "2020-04-13", 574., 41., 5., 
  1., 21.76, 1.554, 0.19, 0.038, "", "", "", "", "", "", "", 80.56, 
  2.6378275*^7, 76.399, 18.7, 2.933, 1.582, 3601.006, 28.2, 303.74, 2.42, "", 
  "", 19.351, "", 57.78}, {"CIV", "Africa", "Cote d'Ivoire", "2020-04-14", 
  626., 52., 6., 1., 23.732, 1.971, 0.227, 0.038, "", "", "", "", "", "", "", 
  80.56, 2.6378275*^7, 76.399, 18.7, 2.933, 1.582, 3601.006, 28.2, 303.74, 
  2.42, "", "", 19.351, "", 57.78}, {"CIV", "Africa", "Cote d'Ivoire", 
  "2020-04-15", 626., 0., 6., 0., 23.732, 0., 0.227, 0., "", "", "", "", "", 
  "", "", 80.56, 2.6378275*^7, 76.399, 18.7, 2.933, 1.582, 3601.006, 28.2, 
  303.74, 2.42, "", "", 19.351, "", 57.78}, 
 {"CIV", "Africa", "Cote d'Ivoire", "2020-04-16", 654., 28., 6., 0., 24.793, 
  1.061, 0.227, 0., "", "", "", "", "", "", "", 80.56, 2.6378275*^7, 76.399, 
  18.7, 2.933, 1.582, 3601.006, 28.2, 303.74, 2.42, "", "", 19.351, "", 
  57.78}, {"CIV", "Africa", "Cote d'Ivoire", "2020-04-17", 688., 34., 6., 0., 
  26.082, 1.289, 0.227, 0., "", "", "", "", "", "", "", 80.56, 2.6378275*^7, 
  76.399, 18.7, 2.933, 1.582, 3601.006, 28.2, 303.74, 2.42, "", "", 19.351, 
  "", 57.78}, {"CIV", "Africa", "Cote d'Ivoire", "2020-04-18", 742., 54., 6., 
  0., 28.129, 2.047, 0.227, 0., "", "", "", "", "", "", "", 80.56, 
  2.6378275*^7, 76.399, 18.7, 2.933, 1.582, 3601.006, 28.2, 303.74, 2.42, "", 
  "", 19.351, "", 57.78}, {"CIV", "Africa", "Cote d'Ivoire", "2020-04-19", 
  801., 59., 8., 2., 30.366, 2.237, 0.303, 0.076, "", "", "", "", "", "", "", 
  80.56, 2.6378275*^7, 76.399, 18.7, 2.933, 1.582, 3601.006, 28.2, 303.74, 
  2.42, "", "", 19.351, "", 57.78}, {"CIV", "Africa", "Cote d'Ivoire", 
  "2020-04-20", 847., 46., 9., 1., 32.11, 1.744, 0.341, 0.038, "", "", "", 
  "", "", "", "", 80.56, 2.6378275*^7, 76.399, 18.7, 2.933, 1.582, 3601.006, 
  28.2, 303.74, 2.42, "", "", 19.351, "", 57.78}, 
 {"CIV", "Africa", "Cote d'Ivoire", "2020-04-21", 879., 32., 10., 1., 33.323, 
  1.213, 0.379, 0.038, "", "", "", "", "", "", "", 80.56, 2.6378275*^7, 
  76.399, 18.7, 2.933, 1.582, 3601.006, 28.2, 303.74, 2.42, "", "", 19.351, 
  "", 57.78}, {"CIV", "Africa", "Cote d'Ivoire", "2020-04-22", 916., 37., 
  13., 3., 34.726, 1.403, 0.493, 0.114, "", "", "", "", "", "", "", 80.56, 
  2.6378275*^7, 76.399, 18.7, 2.933, 1.582, 3601.006, 28.2, 303.74, 2.42, "", 
  "", 19.351, "", 57.78}, {"CIV", "Africa", "Cote d'Ivoire", "2020-04-23", 
  952., 36., 14., 1., 36.09, 1.365, 0.531, 0.038, "", "", "", "", "", "", "", 
  80.56, 2.6378275*^7, 76.399, 18.7, 2.933, 1.582, 3601.006, 28.2, 303.74, 
  2.42, "", "", 19.351, "", 57.78}, {"CIV", "Africa", "Cote d'Ivoire", 
  "2020-04-24", 1004., 52., 14., 0., 38.062, 1.971, 0.531, 0., "", "", "", 
  "", "", "", "", 80.56, 2.6378275*^7, 76.399, 18.7, 2.933, 1.582, 3601.006, 
  28.2, 303.74, 2.42, "", "", 19.351, "", 57.78}, 
 {"CIV", "Africa", "Cote d'Ivoire", "2020-04-25", 1077., 73., 14., 0., 
  40.829, 2.767, 0.531, 0., "", "", "", "", "", "", "", 80.56, 2.6378275*^7, 
  76.399, 18.7, 2.933, 1.582, 3601.006, 28.2, 303.74, 2.42, "", "", 19.351, 
  "", 57.78}, {"CIV", "Africa", "Cote d'Ivoire", "2020-04-26", 1111., 34., 
  14., 0., 42.118, 1.289, 0.531, 0., "", "", "", "", "", "", "", 80.56, 
  2.6378275*^7, 76.399, 18.7, 2.933, 1.582, 3601.006, 28.2, 303.74, 2.42, "", 
  "", 19.351, "", 57.78}, {"CIV", "Africa", "Cote d'Ivoire", "2020-04-27", 
  1150., 39., 14., 0., 43.596, 1.478, 0.531, 0., "", "", "", "", "", "", "", 
  80.56, 2.6378275*^7, 76.399, 18.7, 2.933, 1.582, 3601.006, 28.2, 303.74, 
  2.42, "", "", 19.351, "", 57.78}, {"CIV", "Africa", "Cote d'Ivoire", 
  "2020-04-28", 1164., 14., 14., 0., 44.127, 0.531, 0.531, 0., "", "", "", 
  "", "", "", "", 80.56, 2.6378275*^7, 76.399, 18.7, 2.933, 1.582, 3601.006, 
  28.2, 303.74, 2.42, "", "", 19.351, "", 57.78}, 
 {"CIV", "Africa", "Cote d'Ivoire", "2020-04-29", 1183., 19., 14., 0., 
  44.848, 0.72, 0.531, 0., "", "", "", "", "", "", "", 80.56, 2.6378275*^7, 
  76.399, 18.7, 2.933, 1.582, 3601.006, 28.2, 303.74, 2.42, "", "", 19.351, 
  "", 57.78}, {"CIV", "Africa", "Cote d'Ivoire", "2020-04-30", 1238., 55., 
  14., 0., 46.933, 2.085, 0.531, 0., "", "", "", "", "", "", "", 80.56, 
  2.6378275*^7, 76.399, 18.7, 2.933, 1.582, 3601.006, 28.2, 303.74, 2.42, "", 
  "", 19.351, "", 57.78}, {"CIV", "Africa", "Cote d'Ivoire", "2020-05-01", 
  1275., 37., 14., 0., 48.335, 1.403, 0.531, 0., "", "", "", "", "", "", "", 
  80.56, 2.6378275*^7, 76.399, 18.7, 2.933, 1.582, 3601.006, 28.2, 303.74, 
  2.42, "", "", 19.351, "", 57.78}, {"CIV", "Africa", "Cote d'Ivoire", 
  "2020-05-02", 1333., 58., 15., 1., 50.534, 2.199, 0.569, 0.038, "", "", "", 
  "", "", "", "", 80.56, 2.6378275*^7, 76.399, 18.7, 2.933, 1.582, 3601.006, 
  28.2, 303.74, 2.42, "", "", 19.351, "", 57.78}, 
 {"CIV", "Africa", "Cote d'Ivoire", "2020-05-03", 1362., 29., 15., 0., 
  51.633, 1.099, 0.569, 0., "", "", "", "", "", "", "", 80.56, 2.6378275*^7, 
  76.399, 18.7, 2.933, 1.582, 3601.006, 28.2, 303.74, 2.42, "", "", 19.351, 
  "", 57.78}, {"CIV", "Africa", "Cote d'Ivoire", "2020-05-04", 1398., 36., 
  17., 2., 52.998, 1.365, 0.644, 0.076, "", "", "", "", "", "", "", 80.56, 
  2.6378275*^7, 76.399, 18.7, 2.933, 1.582, 3601.006, 28.2, 303.74, 2.42, "", 
  "", 19.351, "", 57.78}, {"CIV", "Africa", "Cote d'Ivoire", "2020-05-05", 
  1432., 34., 17., 0., 54.287, 1.289, 0.644, 0., "", "", "", "", "", "", "", 
  80.56, 2.6378275*^7, 76.399, 18.7, 2.933, 1.582, 3601.006, 28.2, 303.74, 
  2.42, "", "", 19.351, "", 57.78}, {"CIV", "Africa", "Cote d'Ivoire", 
  "2020-05-06", 1464., 32., 18., 1., 55.5, 1.213, 0.682, 0.038, "", "", "", 
  "", "", "", "", 80.56, 2.6378275*^7, 76.399, 18.7, 2.933, 1.582, 3601.006, 
  28.2, 303.74, 2.42, "", "", 19.351, "", 57.78}, 
 {"CIV", "Africa", "Cote d'Ivoire", "2020-05-07", 1516., 52., 18., 0., 
  57.472, 1.971, 0.682, 0., "", "", "", "", "", "", "", 80.56, 2.6378275*^7, 
  76.399, 18.7, 2.933, 1.582, 3601.006, 28.2, 303.74, 2.42, "", "", 19.351, 
  "", 57.78}, {"CIV", "Africa", "Cote d'Ivoire", "2020-05-08", 1571., 55., 
  20., 2., 59.557, 2.085, 0.758, 0.076, "", "", "", "", "", "", "", 69.91, 
  2.6378275*^7, 76.399, 18.7, 2.933, 1.582, 3601.006, 28.2, 303.74, 2.42, "", 
  "", 19.351, "", 57.78}, {"CIV", "Africa", "Cote d'Ivoire", "2020-05-09", 
  1602., 31., 20., 0., 60.732, 1.175, 0.758, 0., "", "", "", "", "", "", "", 
  69.91, 2.6378275*^7, 76.399, 18.7, 2.933, 1.582, 3601.006, 28.2, 303.74, 
  2.42, "", "", 19.351, "", 57.78}, {"CIV", "Africa", "Cote d'Ivoire", 
  "2020-05-10", 1667., 65., 21., 1., 63.196, 2.464, 0.796, 0.038, "", "", "", 
  "", "", "", "", 69.91, 2.6378275*^7, 76.399, 18.7, 2.933, 1.582, 3601.006, 
  28.2, 303.74, 2.42, "", "", 19.351, "", 57.78}, 
 {"CIV", "Africa", "Cote d'Ivoire", "2020-05-11", 1700., 33., 21., 0., 
  64.447, 1.251, 0.796, 0., "", "", "", "", "", "", "", 69.91, 2.6378275*^7, 
  76.399, 18.7, 2.933, 1.582, 3601.006, 28.2, 303.74, 2.42, "", "", 19.351, 
  "", 57.78}, {"CIV", "Africa", "Cote d'Ivoire", "2020-05-12", 1730., 30., 
  21., 0., 65.584, 1.137, 0.796, 0., "", "", "", "", "", "", "", 69.91, 
  2.6378275*^7, 76.399, 18.7, 2.933, 1.582, 3601.006, 28.2, 303.74, 2.42, "", 
  "", 19.351, "", 57.78}, {"CIV", "Africa", "Cote d'Ivoire", "2020-05-13", 
  1857., 127., 21., 0., 70.399, 4.815, 0.796, 0., "", "", "", "", "", "", "", 
  69.91, 2.6378275*^7, 76.399, 18.7, 2.933, 1.582, 3601.006, 28.2, 303.74, 
  2.42, "", "", 19.351, "", 57.78}, {"CIV", "Africa", "Cote d'Ivoire", 
  "2020-05-14", 1912., 55., 24., 3., 72.484, 2.085, 0.91, 0.114, "", "", "", 
  "", "", "", "", 69.91, 2.6378275*^7, 76.399, 18.7, 2.933, 1.582, 3601.006, 
  28.2, 303.74, 2.42, "", "", 19.351, "", 57.78}, 
 {"CIV", "Africa", "Cote d'Ivoire", "2020-05-15", 1971., 59., 24., 0., 
  74.721, 2.237, 0.91, 0., "", "", "", "", "", "", "", 69.91, 2.6378275*^7, 
  76.399, 18.7, 2.933, 1.582, 3601.006, 28.2, 303.74, 2.42, "", "", 19.351, 
  "", 57.78}, {"CIV", "Africa", "Cote d'Ivoire", "2020-05-16", 2017., 46., 
  24., 0., 76.464, 1.744, 0.91, 0., "", "", "", "", "", "", "", 64.81, 
  2.6378275*^7, 76.399, 18.7, 2.933, 1.582, 3601.006, 28.2, 303.74, 2.42, "", 
  "", 19.351, "", 57.78}, {"CIV", "Africa", "Cote d'Ivoire", "2020-05-17", 
  2061., 44., 25., 1., 78.132, 1.668, 0.948, 0.038, "", "", "", "", "", "", 
  "", 64.81, 2.6378275*^7, 76.399, 18.7, 2.933, 1.582, 3601.006, 28.2, 
  303.74, 2.42, "", "", 19.351, "", 57.78}, 
 {"CIV", "Africa", "Cote d'Ivoire", "2020-05-18", 2109., 48., 27., 2., 
  79.952, 1.82, 1.024, 0.076, "", "", "", "", "", "", "", 64.81, 
  2.6378275*^7, 76.399, 18.7, 2.933, 1.582, 3601.006, 28.2, 303.74, 2.42, "", 
  "", 19.351, "", 57.78}, {"CIV", "Africa", "Cote d'Ivoire", "2020-05-19", 
  2119., 10., 28., 1., 80.331, 0.379, 1.061, 0.038, "", "", "", "", "", "", 
  "", 64.81, 2.6378275*^7, 76.399, 18.7, 2.933, 1.582, 3601.006, 28.2, 
  303.74, 2.42, "", "", 19.351, "", 57.78}, 
 {"CIV", "Africa", "Cote d'Ivoire", "2020-05-20", 2153., 34., 28., 0., 81.62, 
  1.289, 1.061, 0., "", "", "", "", "", "", "", 64.81, 2.6378275*^7, 76.399, 
  18.7, 2.933, 1.582, 3601.006, 28.2, 303.74, 2.42, "", "", 19.351, "", 
  57.78}, {"CIV", "Africa", "Cote d'Ivoire", "2020-05-21", 2231., 78., 29., 
  1., 84.577, 2.957, 1.099, 0.038, "", "", "", "", "", "", "", 64.81, 
  2.6378275*^7, 76.399, 18.7, 2.933, 1.582, 3601.006, 28.2, 303.74, 2.42, "", 
  "", 19.351, "", 57.78}, {"CIV", "Africa", "Cote d'Ivoire", "2020-05-22", 
  2231., 0., 29., 0., 84.577, 0., 1.099, 0., "", "", "", "", "", "", "", 
  64.81, 2.6378275*^7, 76.399, 18.7, 2.933, 1.582, 3601.006, 28.2, 303.74, 
  2.42, "", "", 19.351, "", 57.78}, {"CIV", "Africa", "Cote d'Ivoire", 
  "2020-05-23", 2301., 70., 29., 0., 87.231, 2.654, 1.099, 0., "", "", "", 
  "", "", "", "", 64.81, 2.6378275*^7, 76.399, 18.7, 2.933, 1.582, 3601.006, 
  28.2, 303.74, 2.42, "", "", 19.351, "", 57.78}, 
 {"CIV", "Africa", "Cote d'Ivoire", "2020-05-24", 2366., 65., 30., 1., 
  89.695, 2.464, 1.137, 0.038, "", "", "", "", "", "", "", 64.81, 
  2.6378275*^7, 76.399, 18.7, 2.933, 1.582, 3601.006, 28.2, 303.74, 2.42, "", 
  "", 19.351, "", 57.78}, {"CIV", "Africa", "Cote d'Ivoire", "2020-05-25", 
  2376., 10., 30., 0., 90.074, 0.379, 1.137, 0., "", "", "", "", "", "", "", 
  59.26, 2.6378275*^7, 76.399, 18.7, 2.933, 1.582, 3601.006, 28.2, 303.74, 
  2.42, "", "", 19.351, "", 57.78}, {"CIV", "Africa", "Cote d'Ivoire", 
  "2020-05-26", 2423., 47., 30., 0., 91.856, 1.782, 1.137, 0., "", "", "", 
  "", "", "", "", 59.26, 2.6378275*^7, 76.399, 18.7, 2.933, 1.582, 3601.006, 
  28.2, 303.74, 2.42, "", "", 19.351, "", 57.78}, 
 {"CIV", "Africa", "Cote d'Ivoire", "2020-05-27", 2477., 54., 30., 0., 
  93.903, 2.047, 1.137, 0., "", "", "", "", "", "", "", 59.26, 2.6378275*^7, 
  76.399, 18.7, 2.933, 1.582, 3601.006, 28.2, 303.74, 2.42, "", "", 19.351, 
  "", 57.78}, {"CIV", "Africa", "Cote d'Ivoire", "2020-05-28", 2556., 79., 
  31., 1., 96.898, 2.995, 1.175, 0.038, "", "", "", "", "", "", "", 59.26, 
  2.6378275*^7, 76.399, 18.7, 2.933, 1.582, 3601.006, 28.2, 303.74, 2.42, "", 
  "", 19.351, "", 57.78}, {"CIV", "Africa", "Cote d'Ivoire", "2020-05-29", 
  2641., 85., 32., 1., 100.12, 3.222, 1.213, 0.038, "", "", "", "", "", "", 
  "", 59.26, 2.6378275*^7, 76.399, 18.7, 2.933, 1.582, 3601.006, 28.2, 
  303.74, 2.42, "", "", 19.351, "", 57.78}, 
 {"CIV", "Africa", "Cote d'Ivoire", "2020-05-30", 2750., 109., 32., 0., 
  104.252, 4.132, 1.213, 0., "", "", "", "", "", "", "", 59.26, 2.6378275*^7, 
  76.399, 18.7, 2.933, 1.582, 3601.006, 28.2, 303.74, 2.42, "", "", 19.351, 
  "", 57.78}, {"CIV", "Africa", "Cote d'Ivoire", "2020-05-31", 2799., 49., 
  33., 1., 106.11, 1.858, 1.251, 0.038, "", "", "", "", "", "", "", 59.26, 
  2.6378275*^7, 76.399, 18.7, 2.933, 1.582, 3601.006, 28.2, 303.74, 2.42, "", 
  "", 19.351, "", 57.78}, {"CIV", "Africa", "Cote d'Ivoire", "2020-06-01", 
  2833., 34., 33., 0., 107.399, 1.289, 1.251, 0., "", "", "", "", "", "", "", 
  59.26, 2.6378275*^7, 76.399, 18.7, 2.933, 1.582, 3601.006, 28.2, 303.74, 
  2.42, "", "", 19.351, "", 57.78}, {"CIV", "Africa", "Cote d'Ivoire", 
  "2020-06-02", 2951., 118., 33., 0., 111.872, 4.473, 1.251, 0., "", "", "", 
  "", "", "", "", 59.26, 2.6378275*^7, 76.399, 18.7, 2.933, 1.582, 3601.006, 
  28.2, 303.74, 2.42, "", "", 19.351, "", 57.78}, 
 {"CIV", "Africa", "Cote d'Ivoire", "2020-06-03", 3024., 73., 33., 0., 
  114.64, 2.767, 1.251, 0., "", "", "", "", "", "", "", 59.26, 2.6378275*^7, 
  76.399, 18.7, 2.933, 1.582, 3601.006, 28.2, 303.74, 2.42, "", "", 19.351, 
  "", 57.78}, {"CIV", "Africa", "Cote d'Ivoire", "2020-06-04", 3024., 0., 
  33., 0., 114.64, 0., 1.251, 0., "", "", "", "", "", "", "", 59.26, 
  2.6378275*^7, 76.399, 18.7, 2.933, 1.582, 3601.006, 28.2, 303.74, 2.42, "", 
  "", 19.351, "", 57.78}, {"CIV", "Africa", "Cote d'Ivoire", "2020-06-05", 
  3262., 238., 35., 2., 123.662, 9.023, 1.327, 0.076, "", "", "", "", "", "", 
  "", 59.26, 2.6378275*^7, 76.399, 18.7, 2.933, 1.582, 3601.006, 28.2, 
  303.74, 2.42, "", "", 19.351, "", 57.78}, 
 {"CIV", "Africa", "Cote d'Ivoire", "2020-06-06", 3431., 169., 36., 1., 
  130.069, 6.407, 1.365, 0.038, "", "", "", "", "", "", "", 59.26, 
  2.6378275*^7, 76.399, 18.7, 2.933, 1.582, 3601.006, 28.2, 303.74, 2.42, "", 
  "", 19.351, "", 57.78}, {"CIV", "Africa", "Cote d'Ivoire", "2020-06-07", 
  3557., 126., 36., 0., 134.846, 4.777, 1.365, 0., "", "", "", "", "", "", 
  "", 59.26, 2.6378275*^7, 76.399, 18.7, 2.933, 1.582, 3601.006, 28.2, 
  303.74, 2.42, "", "", 19.351, "", 57.78}, 
 {"CIV", "Africa", "Cote d'Ivoire", "2020-06-08", 3739., 182., 36., 0., 
  141.745, 6.9, 1.365, 0., "", "", "", "", "", "", "", 59.26, 2.6378275*^7, 
  76.399, 18.7, 2.933, 1.582, 3601.006, 28.2, 303.74, 2.42, "", "", 19.351, 
  "", 57.78}, {"CIV", "Africa", "Cote d'Ivoire", "2020-06-09", 3881., 142., 
  38., 2., 147.129, 5.383, 1.441, 0.076, "", "", "", "", "", "", "", 59.26, 
  2.6378275*^7, 76.399, 18.7, 2.933, 1.582, 3601.006, 28.2, 303.74, 2.42, "", 
  "", 19.351, "", 57.78}, {"CIV", "Africa", "Cote d'Ivoire", "2020-06-10", 
  3995., 114., 38., 0., 151.45, 4.322, 1.441, 0., "", "", "", "", "", "", "", 
  59.26, 2.6378275*^7, 76.399, 18.7, 2.933, 1.582, 3601.006, 28.2, 303.74, 
  2.42, "", "", 19.351, "", 57.78}, {"CIV", "Africa", "Cote d'Ivoire", 
  "2020-06-11", 4181., 186., 41., 3., 158.502, 7.051, 1.554, 0.114, "", "", 
  "", "", "", "", "", 59.26, 2.6378275*^7, 76.399, 18.7, 2.933, 1.582, 
  3601.006, 28.2, 303.74, 2.42, "", "", 19.351, "", 57.78}, 
 {"CIV", "Africa", "Cote d'Ivoire", "2020-06-12", 4404., 223., 41., 0., 
  166.956, 8.454, 1.554, 0., "", "", "", "", "", "", "", 59.26, 2.6378275*^7, 
  76.399, 18.7, 2.933, 1.582, 3601.006, 28.2, 303.74, 2.42, "", "", 19.351, 
  "", 57.78}, {"CIV", "Africa", "Cote d'Ivoire", "2020-06-13", 4684., 280., 
  45., 4., 177.57, 10.615, 1.706, 0.152, "", "", "", "", "", "", "", 57.41, 
  2.6378275*^7, 76.399, 18.7, 2.933, 1.582, 3601.006, 28.2, 303.74, 2.42, "", 
  "", 19.351, "", 57.78}, {"CIV", "Africa", "Cote d'Ivoire", "2020-06-14", 
  4848., 164., 45., 0., 183.788, 6.217, 1.706, 0., "", "", "", "", "", "", 
  "", 57.41, 2.6378275*^7, 76.399, 18.7, 2.933, 1.582, 3601.006, 28.2, 
  303.74, 2.42, "", "", 19.351, "", 57.78}, 
 {"CIV", "Africa", "Cote d'Ivoire", "2020-06-15", 5084., 236., 45., 0., 
  192.734, 8.947, 1.706, 0., "", "", "", "", "", "", "", 57.41, 2.6378275*^7, 
  76.399, 18.7, 2.933, 1.582, 3601.006, 28.2, 303.74, 2.42, "", "", 19.351, 
  "", 57.78}, {"CIV", "Africa", "Cote d'Ivoire", "2020-06-16", 5439., 355., 
  46., 1., 206.192, 13.458, 1.744, 0.038, "", "", "", "", "", "", "", 57.41, 
  2.6378275*^7, 76.399, 18.7, 2.933, 1.582, 3601.006, 28.2, 303.74, 2.42, "", 
  "", 19.351, "", 57.78}, {"CIV", "Africa", "Cote d'Ivoire", "2020-06-17", 
  5679., 240., 46., 0., 215.291, 9.098, 1.744, 0., "", "", "", "", "", "", 
  "", 57.41, 2.6378275*^7, 76.399, 18.7, 2.933, 1.582, 3601.006, 28.2, 
  303.74, 2.42, "", "", 19.351, "", 57.78}, 
 {"CIV", "Africa", "Cote d'Ivoire", "2020-06-18", 6063., 384., 48., 2., 
  229.848, 14.557, 1.82, 0.076, "", "", "", "", "", "", "", 57.41, 
  2.6378275*^7, 76.399, 18.7, 2.933, 1.582, 3601.006, 28.2, 303.74, 2.42, "", 
  "", 19.351, "", 57.78}, {"CIV", "Africa", "Cote d'Ivoire", "2020-06-19", 
  6063., 0., 48., 0., 229.848, 0., 1.82, 0., "", "", "", "", "", "", "", 
  57.41, 2.6378275*^7, 76.399, 18.7, 2.933, 1.582, 3601.006, 28.2, 303.74, 
  2.42, "", "", 19.351, "", 57.78}, {"CIV", "Africa", "Cote d'Ivoire", 
  "2020-06-20", 6444., 381., 49., 1., 244.292, 14.444, 1.858, 0.038, "", "", 
  "", "", "", "", "", 57.41, 2.6378275*^7, 76.399, 18.7, 2.933, 1.582, 
  3601.006, 28.2, 303.74, 2.42, "", "", 19.351, "", 57.78}, 
 {"CIV", "Africa", "Cote d'Ivoire", "2020-06-21", 6874., 430., 49., 0., 
  260.593, 16.301, 1.858, 0., "", "", "", "", "", "", "", 57.41, 
  2.6378275*^7, 76.399, 18.7, 2.933, 1.582, 3601.006, 28.2, 303.74, 2.42, "", 
  "", 19.351, "", 57.78}, {"CIV", "Africa", "Cote d'Ivoire", "2020-06-22", 
  7492., 618., 51., 2., 284.022, 23.428, 1.933, 0.076, "", "", "", "", "", 
  "", "", 57.41, 2.6378275*^7, 76.399, 18.7, 2.933, 1.582, 3601.006, 28.2, 
  303.74, 2.42, "", "", 19.351, "", 57.78}, 
 {"CIV", "Africa", "Cote d'Ivoire", "2020-06-23", 7492., 0., 54., 3., 
  284.022, 0., 2.047, 0.114, "", "", "", "", "", "", "", 57.41, 2.6378275*^7, 
  76.399, 18.7, 2.933, 1.582, 3601.006, 28.2, 303.74, 2.42, "", "", 19.351, 
  "", 57.78}, {"CIV", "Africa", "Cote d'Ivoire", "2020-06-24", 7904., 412., 
  58., 4., 299.641, 15.619, 2.199, 0.152, "", "", "", "", "", "", "", 57.41, 
  2.6378275*^7, 76.399, 18.7, 2.933, 1.582, 3601.006, 28.2, 303.74, 2.42, "", 
  "", 19.351, "", 57.78}, {"CIV", "Africa", "Cote d'Ivoire", "2020-06-25", 
  7904., 0., 58., 0., 299.641, 0., 2.199, 0., "", "", "", "", "", "", "", 
  57.41, 2.6378275*^7, 76.399, 18.7, 2.933, 1.582, 3601.006, 28.2, 303.74, 
  2.42, "", "", 19.351, "", 57.78}, {"CIV", "Africa", "Cote d'Ivoire", 
  "2020-06-26", 8164., 260., 58., 0., 309.497, 9.857, 2.199, 0., "", "", "", 
  "", "", "", "", 60.65, 2.6378275*^7, 76.399, 18.7, 2.933, 1.582, 3601.006, 
  28.2, 303.74, 2.42, "", "", 19.351, "", 57.78}, 
 {"CIV", "Africa", "Cote d'Ivoire", "2020-06-27", 8334., 170., 60., 2., 
  315.942, 6.445, 2.275, 0.076, "", "", "", "", "", "", "", 60.65, 
  2.6378275*^7, 76.399, 18.7, 2.933, 1.582, 3601.006, 28.2, 303.74, 2.42, "", 
  "", 19.351, "", 57.78}, {"CIV", "Africa", "Cote d'Ivoire", "2020-06-28", 
  8739., 405., 64., 4., 331.295, 15.354, 2.426, 0.152, "", "", "", "", "", 
  "", "", 60.65, 2.6378275*^7, 76.399, 18.7, 2.933, 1.582, 3601.006, 28.2, 
  303.74, 2.42, "", "", 19.351, "", 57.78}, 
 {"CIV", "Africa", "Cote d'Ivoire", "2020-06-29", 8944., 205., 66., 2., 
  339.067, 7.772, 2.502, 0.076, "", "", "", "", "", "", "", 60.65, 
  2.6378275*^7, 76.399, 18.7, 2.933, 1.582, 3601.006, 28.2, 303.74, 2.42, "", 
  "", 19.351, "", 57.78}, {"CIV", "Africa", "Cote d'Ivoire", "2020-06-30", 
  9214., 270., 66., 0., 349.303, 10.236, 2.502, 0., "", "", "", "", "", "", 
  "", 60.65, 2.6378275*^7, 76.399, 18.7, 2.933, 1.582, 3601.006, 28.2, 
  303.74, 2.42, "", "", 19.351, "", 57.78}, 
 {"CIV", "Africa", "Cote d'Ivoire", "2020-07-01", 9499., 285., 68., 2., 
  360.107, 10.804, 2.578, 0.076, "", "", "", "", "", "", "", 57.87, 
  2.6378275*^7, 76.399, 18.7, 2.933, 1.582, 3601.006, 28.2, 303.74, 2.42, "", 
  "", 19.351, "", 57.78}, {"CIV", "Africa", "Cote d'Ivoire", "2020-07-02", 
  9702., 203., 68., 0., 367.803, 7.696, 2.578, 0., "", "", "", "", "", "", 
  "", 57.87, 2.6378275*^7, 76.399, 18.7, 2.933, 1.582, 3601.006, 28.2, 
  303.74, 2.42, "", "", 19.351, "", 57.78}, 
 {"CIV", "Africa", "Cote d'Ivoire", "2020-07-03", 9992., 290., 68., 0., 
  378.797, 10.994, 2.578, 0., "", "", "", "", "", "", "", 57.87, 
  2.6378275*^7, 76.399, 18.7, 2.933, 1.582, 3601.006, 28.2, 303.74, 2.42, "", 
  "", 19.351, "", 57.78}, {"CIV", "Africa", "Cote d'Ivoire", "2020-07-04", 
  10244., 252., 70., 2., 388.35, 9.553, 2.654, 0.076, "", "", "", "", "", "", 
  "", 57.87, 2.6378275*^7, 76.399, 18.7, 2.933, 1.582, 3601.006, 28.2, 
  303.74, 2.42, "", "", 19.351, "", 57.78}, 
 {"CIV", "Africa", "Cote d'Ivoire", "2020-07-05", 10462., 218., 72., 2., 
  396.614, 8.264, 2.73, 0.076, "", "", "", "", "", "", "", 57.87, 
  2.6378275*^7, 76.399, 18.7, 2.933, 1.582, 3601.006, 28.2, 303.74, 2.42, "", 
  "", 19.351, "", 57.78}, {"CIV", "Africa", "Cote d'Ivoire", "2020-07-06", 
  10772., 310., 74., 2., 408.366, 11.752, 2.805, 0.076, "", "", "", "", "", 
  "", "", 57.87, 2.6378275*^7, 76.399, 18.7, 2.933, 1.582, 3601.006, 28.2, 
  303.74, 2.42, "", "", 19.351, "", 57.78}, 
 {"CIV", "Africa", "Cote d'Ivoire", "2020-07-07", 10966., 194., 75., 1., 
  415.721, 7.355, 2.843, 0.038, "", "", "", "", "", "", "", "", 2.6378275*^7, 
  76.399, 18.7, 2.933, 1.582, 3601.006, 28.2, 303.74, 2.42, "", "", 19.351, 
  "", 57.78}, {"CIV", "Africa", "Cote d'Ivoire", "2020-07-08", 10966., 0., 
  75., 0., 415.721, 0., 2.843, 0., "", "", "", "", "", "", "", "", 
  2.6378275*^7, 76.399, 18.7, 2.933, 1.582, 3601.006, 28.2, 303.74, 2.42, "", 
  "", 19.351, "", 57.78}, {"HRV", "Europe", "Croatia", "2019-12-31", 0., 0., 
  0., 0., 0., 0., 0., 0., "", "", "", "", "", "", "", "", 4.105268*^6, 
  73.726, 44., 19.724, 13.053, 22669.797, 0.7, 253.782, 5.59, 34.3, 39.9, "", 
  5.54, 78.49}, {"HRV", "Europe", "Croatia", "2020-01-01", 0., 0., 0., 0., 
  0., 0., 0., 0., "", "", "", "", "", "", "", 0., 4.105268*^6, 73.726, 44., 
  19.724, 13.053, 22669.797, 0.7, 253.782, 5.59, 34.3, 39.9, "", 5.54, 
  78.49}, {"HRV", "Europe", "Croatia", "2020-01-02", 0., 0., 0., 0., 0., 0., 
  0., 0., "", "", "", "", "", "", "", 0., 4.105268*^6, 73.726, 44., 19.724, 
  13.053, 22669.797, 0.7, 253.782, 5.59, 34.3, 39.9, "", 5.54, 78.49}, 
 {"HRV", "Europe", "Croatia", "2020-01-03", 0., 0., 0., 0., 0., 0., 0., 0., 
  "", "", "", "", "", "", "", 0., 4.105268*^6, 73.726, 44., 19.724, 13.053, 
  22669.797, 0.7, 253.782, 5.59, 34.3, 39.9, "", 5.54, 78.49}, 
 {"HRV", "Europe", "Croatia", "2020-01-04", 0., 0., 0., 0., 0., 0., 0., 0., 
  "", "", "", "", "", "", "", 0., 4.105268*^6, 73.726, 44., 19.724, 13.053, 
  22669.797, 0.7, 253.782, 5.59, 34.3, 39.9, "", 5.54, 78.49}, 
 {"HRV", "Europe", "Croatia", "2020-01-05", 0., 0., 0., 0., 0., 0., 0., 0., 
  "", "", "", "", "", "", "", 0., 4.105268*^6, 73.726, 44., 19.724, 13.053, 
  22669.797, 0.7, 253.782, 5.59, 34.3, 39.9, "", 5.54, 78.49}, 
 {"HRV", "Europe", "Croatia", "2020-01-06", 0., 0., 0., 0., 0., 0., 0., 0., 
  "", "", "", "", "", "", "", 0., 4.105268*^6, 73.726, 44., 19.724, 13.053, 
  22669.797, 0.7, 253.782, 5.59, 34.3, 39.9, "", 5.54, 78.49}, 
 {"HRV", "Europe", "Croatia", "2020-01-07", 0., 0., 0., 0., 0., 0., 0., 0., 
  "", "", "", "", "", "", "", 0., 4.105268*^6, 73.726, 44., 19.724, 13.053, 
  22669.797, 0.7, 253.782, 5.59, 34.3, 39.9, "", 5.54, 78.49}, 
 {"HRV", "Europe", "Croatia", "2020-01-08", 0., 0., 0., 0., 0., 0., 0., 0., 
  "", "", "", "", "", "", "", 0., 4.105268*^6, 73.726, 44., 19.724, 13.053, 
  22669.797, 0.7, 253.782, 5.59, 34.3, 39.9, "", 5.54, 78.49}, 
 {"HRV", "Europe", "Croatia", "2020-01-09", 0., 0., 0., 0., 0., 0., 0., 0., 
  "", "", "", "", "", "", "", 0., 4.105268*^6, 73.726, 44., 19.724, 13.053, 
  22669.797, 0.7, 253.782, 5.59, 34.3, 39.9, "", 5.54, 78.49}, 
 {"HRV", "Europe", "Croatia", "2020-01-10", 0., 0., 0., 0., 0., 0., 0., 0., 
  "", "", "", "", "", "", "", 0., 4.105268*^6, 73.726, 44., 19.724, 13.053, 
  22669.797, 0.7, 253.782, 5.59, 34.3, 39.9, "", 5.54, 78.49}, 
 {"HRV", "Europe", "Croatia", "2020-01-11", 0., 0., 0., 0., 0., 0., 0., 0., 
  "", "", "", "", "", "", "", 0., 4.105268*^6, 73.726, 44., 19.724, 13.053, 
  22669.797, 0.7, 253.782, 5.59, 34.3, 39.9, "", 5.54, 78.49}, 
 {"HRV", "Europe", "Croatia", "2020-01-12", 0., 0., 0., 0., 0., 0., 0., 0., 
  "", "", "", "", "", "", "", 0., 4.105268*^6, 73.726, 44., 19.724, 13.053, 
  22669.797, 0.7, 253.782, 5.59, 34.3, 39.9, "", 5.54, 78.49}, 
 {"HRV", "Europe", "Croatia", "2020-01-13", 0., 0., 0., 0., 0., 0., 0., 0., 
  "", "", "", "", "", "", "", 0., 4.105268*^6, 73.726, 44., 19.724, 13.053, 
  22669.797, 0.7, 253.782, 5.59, 34.3, 39.9, "", 5.54, 78.49}, 
 {"HRV", "Europe", "Croatia", "2020-01-14", 0., 0., 0., 0., 0., 0., 0., 0., 
  "", "", "", "", "", "", "", 0., 4.105268*^6, 73.726, 44., 19.724, 13.053, 
  22669.797, 0.7, 253.782, 5.59, 34.3, 39.9, "", 5.54, 78.49}, 
 {"HRV", "Europe", "Croatia", "2020-01-15", 0., 0., 0., 0., 0., 0., 0., 0., 
  "", "", "", "", "", "", "", 0., 4.105268*^6, 73.726, 44., 19.724, 13.053, 
  22669.797, 0.7, 253.782, 5.59, 34.3, 39.9, "", 5.54, 78.49}, 
 {"HRV", "Europe", "Croatia", "2020-01-16", 0., 0., 0., 0., 0., 0., 0., 0., 
  "", "", "", "", "", "", "", 0., 4.105268*^6, 73.726, 44., 19.724, 13.053, 
  22669.797, 0.7, 253.782, 5.59, 34.3, 39.9, "", 5.54, 78.49}, 
 {"HRV", "Europe", "Croatia", "2020-01-17", 0., 0., 0., 0., 0., 0., 0., 0., 
  "", "", "", "", "", "", "", 0., 4.105268*^6, 73.726, 44., 19.724, 13.053, 
  22669.797, 0.7, 253.782, 5.59, 34.3, 39.9, "", 5.54, 78.49}, 
 {"HRV", "Europe", "Croatia", "2020-01-18", 0., 0., 0., 0., 0., 0., 0., 0., 
  "", "", "", "", "", "", "", 0., 4.105268*^6, 73.726, 44., 19.724, 13.053, 
  22669.797, 0.7, 253.782, 5.59, 34.3, 39.9, "", 5.54, 78.49}, 
 {"HRV", "Europe", "Croatia", "2020-01-19", 0., 0., 0., 0., 0., 0., 0., 0., 
  "", "", "", "", "", "", "", 0., 4.105268*^6, 73.726, 44., 19.724, 13.053, 
  22669.797, 0.7, 253.782, 5.59, 34.3, 39.9, "", 5.54, 78.49}, 
 {"HRV", "Europe", "Croatia", "2020-01-20", 0., 0., 0., 0., 0., 0., 0., 0., 
  "", "", "", "", "", "", "", 0., 4.105268*^6, 73.726, 44., 19.724, 13.053, 
  22669.797, 0.7, 253.782, 5.59, 34.3, 39.9, "", 5.54, 78.49}, 
 {"HRV", "Europe", "Croatia", "2020-01-21", 0., 0., 0., 0., 0., 0., 0., 0., 
  "", "", "", "", "", "", "", 0., 4.105268*^6, 73.726, 44., 19.724, 13.053, 
  22669.797, 0.7, 253.782, 5.59, 34.3, 39.9, "", 5.54, 78.49}, 
 {"HRV", "Europe", "Croatia", "2020-01-22", 0., 0., 0., 0., 0., 0., 0., 0., 
  "", "", "", "", "", "", "", 0., 4.105268*^6, 73.726, 44., 19.724, 13.053, 
  22669.797, 0.7, 253.782, 5.59, 34.3, 39.9, "", 5.54, 78.49}, 
 {"HRV", "Europe", "Croatia", "2020-01-23", 0., 0., 0., 0., 0., 0., 0., 0., 
  "", "", "", "", "", "", "", 0., 4.105268*^6, 73.726, 44., 19.724, 13.053, 
  22669.797, 0.7, 253.782, 5.59, 34.3, 39.9, "", 5.54, 78.49}, 
 {"HRV", "Europe", "Croatia", "2020-01-24", 0., 0., 0., 0., 0., 0., 0., 0., 
  "", "", "", "", "", "", "", 0., 4.105268*^6, 73.726, 44., 19.724, 13.053, 
  22669.797, 0.7, 253.782, 5.59, 34.3, 39.9, "", 5.54, 78.49}, 
 {"HRV", "Europe", "Croatia", "2020-01-25", 0., 0., 0., 0., 0., 0., 0., 0., 
  "", "", "", "", "", "", "", 0., 4.105268*^6, 73.726, 44., 19.724, 13.053, 
  22669.797, 0.7, 253.782, 5.59, 34.3, 39.9, "", 5.54, 78.49}, 
 {"HRV", "Europe", "Croatia", "2020-01-26", 0., 0., 0., 0., 0., 0., 0., 0., 
  "", "", "", "", "", "", "", 0., 4.105268*^6, 73.726, 44., 19.724, 13.053, 
  22669.797, 0.7, 253.782, 5.59, 34.3, 39.9, "", 5.54, 78.49}, 
 {"HRV", "Europe", "Croatia", "2020-01-27", 0., 0., 0., 0., 0., 0., 0., 0., 
  "", "", "", "", "", "", "", 5.56, 4.105268*^6, 73.726, 44., 19.724, 13.053, 
  22669.797, 0.7, 253.782, 5.59, 34.3, 39.9, "", 5.54, 78.49}, 
 {"HRV", "Europe", "Croatia", "2020-01-28", 0., 0., 0., 0., 0., 0., 0., 0., 
  "", "", "", "", "", "", "", 5.56, 4.105268*^6, 73.726, 44., 19.724, 13.053, 
  22669.797, 0.7, 253.782, 5.59, 34.3, 39.9, "", 5.54, 78.49}, 
 {"HRV", "Europe", "Croatia", "2020-01-29", 0., 0., 0., 0., 0., 0., 0., 0., 
  "", "", "", "", "", "", "", 5.56, 4.105268*^6, 73.726, 44., 19.724, 13.053, 
  22669.797, 0.7, 253.782, 5.59, 34.3, 39.9, "", 5.54, 78.49}, 
 {"HRV", "Europe", "Croatia", "2020-01-30", 0., 0., 0., 0., 0., 0., 0., 0., 
  "", "", "", "", "", "", "", 5.56, 4.105268*^6, 73.726, 44., 19.724, 13.053, 
  22669.797, 0.7, 253.782, 5.59, 34.3, 39.9, "", 5.54, 78.49}, 
 {"HRV", "Europe", "Croatia", "2020-01-31", 0., 0., 0., 0., 0., 0., 0., 0., 
  "", "", "", "", "", "", "", 11.11, 4.105268*^6, 73.726, 44., 19.724, 
  13.053, 22669.797, 0.7, 253.782, 5.59, 34.3, 39.9, "", 5.54, 78.49}, 
 {"HRV", "Europe", "Croatia", "2020-02-01", 0., 0., 0., 0., 0., 0., 0., 0., 
  "", "", "", "", "", "", "", 11.11, 4.105268*^6, 73.726, 44., 19.724, 
  13.053, 22669.797, 0.7, 253.782, 5.59, 34.3, 39.9, "", 5.54, 78.49}, 
 {"HRV", "Europe", "Croatia", "2020-02-02", 0., 0., 0., 0., 0., 0., 0., 0., 
  "", "", "", "", "", "", "", 11.11, 4.105268*^6, 73.726, 44., 19.724, 
  13.053, 22669.797, 0.7, 253.782, 5.59, 34.3, 39.9, "", 5.54, 78.49}, 
 {"HRV", "Europe", "Croatia", "2020-02-03", 0., 0., 0., 0., 0., 0., 0., 0., 
  "", "", "", "", "", "", "", 11.11, 4.105268*^6, 73.726, 44., 19.724, 
  13.053, 22669.797, 0.7, 253.782, 5.59, 34.3, 39.9, "", 5.54, 78.49}, 
 {"HRV", "Europe", "Croatia", "2020-02-04", 0., 0., 0., 0., 0., 0., 0., 0., 
  "", "", "", "", "", "", "", 13.89, 4.105268*^6, 73.726, 44., 19.724, 
  13.053, 22669.797, 0.7, 253.782, 5.59, 34.3, 39.9, "", 5.54, 78.49}, 
 {"HRV", "Europe", "Croatia", "2020-02-05", 0., 0., 0., 0., 0., 0., 0., 0., 
  "", "", "", "", "", "", "", 13.89, 4.105268*^6, 73.726, 44., 19.724, 
  13.053, 22669.797, 0.7, 253.782, 5.59, 34.3, 39.9, "", 5.54, 78.49}, 
 {"HRV", "Europe", "Croatia", "2020-02-06", 0., 0., 0., 0., 0., 0., 0., 0., 
  "", "", "", "", "", "", "", 13.89, 4.105268*^6, 73.726, 44., 19.724, 
  13.053, 22669.797, 0.7, 253.782, 5.59, 34.3, 39.9, "", 5.54, 78.49}, 
 {"HRV", "Europe", "Croatia", "2020-02-07", 0., 0., 0., 0., 0., 0., 0., 0., 
  "", "", "", "", "", "", "", 13.89, 4.105268*^6, 73.726, 44., 19.724, 
  13.053, 22669.797, 0.7, 253.782, 5.59, 34.3, 39.9, "", 5.54, 78.49}, 
 {"HRV", "Europe", "Croatia", "2020-02-08", 0., 0., 0., 0., 0., 0., 0., 0., 
  "", "", "", "", "", "", "", 13.89, 4.105268*^6, 73.726, 44., 19.724, 
  13.053, 22669.797, 0.7, 253.782, 5.59, 34.3, 39.9, "", 5.54, 78.49}, 
 {"HRV", "Europe", "Croatia", "2020-02-09", 0., 0., 0., 0., 0., 0., 0., 0., 
  "", "", "", "", "", "", "", 13.89, 4.105268*^6, 73.726, 44., 19.724, 
  13.053, 22669.797, 0.7, 253.782, 5.59, 34.3, 39.9, "", 5.54, 78.49}, 
 {"HRV", "Europe", "Croatia", "2020-02-10", 0., 0., 0., 0., 0., 0., 0., 0., 
  "", "", "", "", "", "", "", 13.89, 4.105268*^6, 73.726, 44., 19.724, 
  13.053, 22669.797, 0.7, 253.782, 5.59, 34.3, 39.9, "", 5.54, 78.49}, 
 {"HRV", "Europe", "Croatia", "2020-02-11", 0., 0., 0., 0., 0., 0., 0., 0., 
  "", "", "", "", "", "", "", 13.89, 4.105268*^6, 73.726, 44., 19.724, 
  13.053, 22669.797, 0.7, 253.782, 5.59, 34.3, 39.9, "", 5.54, 78.49}, 
 {"HRV", "Europe", "Croatia", "2020-02-12", 0., 0., 0., 0., 0., 0., 0., 0., 
  "", "", "", "", "", "", "", 13.89, 4.105268*^6, 73.726, 44., 19.724, 
  13.053, 22669.797, 0.7, 253.782, 5.59, 34.3, 39.9, "", 5.54, 78.49}, 
 {"HRV", "Europe", "Croatia", "2020-02-13", 0., 0., 0., 0., 0., 0., 0., 0., 
  "", "", "", "", "", "", "", 13.89, 4.105268*^6, 73.726, 44., 19.724, 
  13.053, 22669.797, 0.7, 253.782, 5.59, 34.3, 39.9, "", 5.54, 78.49}, 
 {"HRV", "Europe", "Croatia", "2020-02-14", 0., 0., 0., 0., 0., 0., 0., 0., 
  "", "", "", "", "", "", "", 13.89, 4.105268*^6, 73.726, 44., 19.724, 
  13.053, 22669.797, 0.7, 253.782, 5.59, 34.3, 39.9, "", 5.54, 78.49}, 
 {"HRV", "Europe", "Croatia", "2020-02-15", 0., 0., 0., 0., 0., 0., 0., 0., 
  "", "", "", "", "", "", "", 13.89, 4.105268*^6, 73.726, 44., 19.724, 
  13.053, 22669.797, 0.7, 253.782, 5.59, 34.3, 39.9, "", 5.54, 78.49}, 
 {"HRV", "Europe", "Croatia", "2020-02-16", 0., 0., 0., 0., 0., 0., 0., 0., 
  "", "", "", "", "", "", "", 13.89, 4.105268*^6, 73.726, 44., 19.724, 
  13.053, 22669.797, 0.7, 253.782, 5.59, 34.3, 39.9, "", 5.54, 78.49}, 
 {"HRV", "Europe", "Croatia", "2020-02-17", 0., 0., 0., 0., 0., 0., 0., 0., 
  "", "", "", "", "", "", "", 13.89, 4.105268*^6, 73.726, 44., 19.724, 
  13.053, 22669.797, 0.7, 253.782, 5.59, 34.3, 39.9, "", 5.54, 78.49}, 
 {"HRV", "Europe", "Croatia", "2020-02-18", 0., 0., 0., 0., 0., 0., 0., 0., 
  "", "", "", "", "", "", "", 13.89, 4.105268*^6, 73.726, 44., 19.724, 
  13.053, 22669.797, 0.7, 253.782, 5.59, 34.3, 39.9, "", 5.54, 78.49}, 
 {"HRV", "Europe", "Croatia", "2020-02-19", 0., 0., 0., 0., 0., 0., 0., 0., 
  "", "", "", "", "", "", "", 13.89, 4.105268*^6, 73.726, 44., 19.724, 
  13.053, 22669.797, 0.7, 253.782, 5.59, 34.3, 39.9, "", 5.54, 78.49}, 
 {"HRV", "Europe", "Croatia", "2020-02-20", 0., 0., 0., 0., 0., 0., 0., 0., 
  "", "", "", "", "", "", "", 13.89, 4.105268*^6, 73.726, 44., 19.724, 
  13.053, 22669.797, 0.7, 253.782, 5.59, 34.3, 39.9, "", 5.54, 78.49}, 
 {"HRV", "Europe", "Croatia", "2020-02-21", 0., 0., 0., 0., 0., 0., 0., 0., 
  "", "", "", "", "", "", "", 13.89, 4.105268*^6, 73.726, 44., 19.724, 
  13.053, 22669.797, 0.7, 253.782, 5.59, 34.3, 39.9, "", 5.54, 78.49}, 
 {"HRV", "Europe", "Croatia", "2020-02-22", 0., 0., 0., 0., 0., 0., 0., 0., 
  "", "", "", "", "", "", "", 13.89, 4.105268*^6, 73.726, 44., 19.724, 
  13.053, 22669.797, 0.7, 253.782, 5.59, 34.3, 39.9, "", 5.54, 78.49}, 
 {"HRV", "Europe", "Croatia", "2020-02-23", 0., 0., 0., 0., 0., 0., 0., 0., 
  "", "", "", "", "", "", "", 13.89, 4.105268*^6, 73.726, 44., 19.724, 
  13.053, 22669.797, 0.7, 253.782, 5.59, 34.3, 39.9, "", 5.54, 78.49}, 
 {"HRV", "Europe", "Croatia", "2020-02-24", 0., 0., 0., 0., 0., 0., 0., 0., 
  "", "", "", "", "", "", "", 13.89, 4.105268*^6, 73.726, 44., 19.724, 
  13.053, 22669.797, 0.7, 253.782, 5.59, 34.3, 39.9, "", 5.54, 78.49}, 
 {"HRV", "Europe", "Croatia", "2020-02-25", 0., 0., 0., 0., 0., 0., 0., 0., 
  "", "", "", "", "", "", "", 13.89, 4.105268*^6, 73.726, 44., 19.724, 
  13.053, 22669.797, 0.7, 253.782, 5.59, 34.3, 39.9, "", 5.54, 78.49}, 
 {"HRV", "Europe", "Croatia", "2020-02-26", 1., 1., 0., 0., 0.244, 0.244, 0., 
  0., "", "", "", "", "", "", "", 13.89, 4.105268*^6, 73.726, 44., 19.724, 
  13.053, 22669.797, 0.7, 253.782, 5.59, 34.3, 39.9, "", 5.54, 78.49}, 
 {"HRV", "Europe", "Croatia", "2020-02-27", 2., 1., 0., 0., 0.487, 0.244, 0., 
  0., "", "", "", "", "", "", "", 13.89, 4.105268*^6, 73.726, 44., 19.724, 
  13.053, 22669.797, 0.7, 253.782, 5.59, 34.3, 39.9, "", 5.54, 78.49}, 
 {"HRV", "Europe", "Croatia", "2020-02-28", 3., 1., 0., 0., 0.731, 0.244, 0., 
  0., "", "", "", "", "", "", "", 13.89, 4.105268*^6, 73.726, 44., 19.724, 
  13.053, 22669.797, 0.7, 253.782, 5.59, 34.3, 39.9, "", 5.54, 78.49}, 
 {"HRV", "Europe", "Croatia", "2020-02-29", 5., 2., 0., 0., 1.218, 0.487, 0., 
  0., "", "", "", "", "", "", "", 13.89, 4.105268*^6, 73.726, 44., 19.724, 
  13.053, 22669.797, 0.7, 253.782, 5.59, 34.3, 39.9, "", 5.54, 78.49}, 
 {"HRV", "Europe", "Croatia", "2020-03-01", 5., 0., 0., 0., 1.218, 0., 0., 
  0., "", "", "", "", "", "", "", 13.89, 4.105268*^6, 73.726, 44., 19.724, 
  13.053, 22669.797, 0.7, 253.782, 5.59, 34.3, 39.9, "", 5.54, 78.49}, 
 {"HRV", "Europe", "Croatia", "2020-03-02", 7., 2., 0., 0., 1.705, 0.487, 0., 
  0., "", "", "", "", "", "", "", 13.89, 4.105268*^6, 73.726, 44., 19.724, 
  13.053, 22669.797, 0.7, 253.782, 5.59, 34.3, 39.9, "", 5.54, 78.49}, 
 {"HRV", "Europe", "Croatia", "2020-03-03", 8., 1., 0., 0., 1.949, 0.244, 0., 
  0., 247., "", 0.06, "", "", "", "people tested", 13.89, 4.105268*^6, 
  73.726, 44., 19.724, 13.053, 22669.797, 0.7, 253.782, 5.59, 34.3, 39.9, "", 
  5.54, 78.49}, {"HRV", "Europe", "Croatia", "2020-03-04", 9., 1., 0., 0., 
  2.192, 0.244, 0., 0., 255., 8., 0.062, 0.002, "", "", "people tested", 
  13.89, 4.105268*^6, 73.726, 44., 19.724, 13.053, 22669.797, 0.7, 253.782, 
  5.59, 34.3, 39.9, "", 5.54, 78.49}, {"HRV", "Europe", "Croatia", 
  "2020-03-05", "", "", "", "", "", "", "", "", 273., 18., 0.066, 0.004, "", 
  "", "people tested", 13.89, 4.105268*^6, 73.726, 44., 19.724, 13.053, 
  22669.797, 0.7, 253.782, 5.59, 34.3, 39.9, "", 5.54, 78.49}, 
 {"HRV", "Europe", "Croatia", "2020-03-06", 10., 1., 0., 0., 2.436, 0.244, 
  0., 0., 302., 29., 0.074, 0.007, "", "", "people tested", 13.89, 
  4.105268*^6, 73.726, 44., 19.724, 13.053, 22669.797, 0.7, 253.782, 5.59, 
  34.3, 39.9, "", 5.54, 78.49}, {"HRV", "Europe", "Croatia", "2020-03-07", 
  11., 1., 0., 0., 2.679, 0.244, 0., 0., 317., 15., 0.077, 0.004, "", "", 
  "people tested", 13.89, 4.105268*^6, 73.726, 44., 19.724, 13.053, 
  22669.797, 0.7, 253.782, 5.59, 34.3, 39.9, "", 5.54, 78.49}, 
 {"HRV", "Europe", "Croatia", "2020-03-08", 12., 1., 0., 0., 2.923, 0.244, 
  0., 0., 327., 10., 0.08, 0.002, "", "", "people tested", 13.89, 
  4.105268*^6, 73.726, 44., 19.724, 13.053, 22669.797, 0.7, 253.782, 5.59, 
  34.3, 39.9, "", 5.54, 78.49}, {"HRV", "Europe", "Croatia", "2020-03-09", 
  "", "", "", "", "", "", "", "", 344., 17., 0.084, 0.004, "", "", 
  "people tested", 13.89, 4.105268*^6, 73.726, 44., 19.724, 13.053, 
  22669.797, 0.7, 253.782, 5.59, 34.3, 39.9, "", 5.54, 78.49}, 
 {"HRV", "Europe", "Croatia", "2020-03-10", "", "", "", "", "", "", "", "", 
  365., 21., 0.089, 0.005, 17., 0.004, "people tested", 22.22, 4.105268*^6, 
  73.726, 44., 19.724, 13.053, 22669.797, 0.7, 253.782, 5.59, 34.3, 39.9, "", 
  5.54, 78.49}, {"HRV", "Europe", "Croatia", "2020-03-11", 13., 1., 0., 0., 
  3.167, 0.244, 0., 0., "", "", "", "", 24., 0.006, "people tested", 22.22, 
  4.105268*^6, 73.726, 44., 19.724, 13.053, 22669.797, 0.7, 253.782, 5.59, 
  34.3, 39.9, "", 5.54, 78.49}, {"HRV", "Europe", "Croatia", "2020-03-12", 
  16., 3., 0., 0., 3.897, 0.731, 0., 0., 483., "", 0.118, "", 30., 0.007, 
  "people tested", 22.22, 4.105268*^6, 73.726, 44., 19.724, 13.053, 
  22669.797, 0.7, 253.782, 5.59, 34.3, 39.9, "", 5.54, 78.49}, 
 {"HRV", "Europe", "Croatia", "2020-03-13", 25., 9., 0., 0., 6.09, 2.192, 0., 
  0., 553., 70., 0.135, 0.017, 36., 0.009, "people tested", 31.48, 
  4.105268*^6, 73.726, 44., 19.724, 13.053, 22669.797, 0.7, 253.782, 5.59, 
  34.3, 39.9, "", 5.54, 78.49}, {"HRV", "Europe", "Croatia", "2020-03-14", 
  31., 6., 0., 0., 7.551, 1.462, 0., 0., 649., 96., 0.158, 0.023, 47., 0.011, 
  "people tested", 38.89, 4.105268*^6, 73.726, 44., 19.724, 13.053, 
  22669.797, 0.7, 253.782, 5.59, 34.3, 39.9, "", 5.54, 78.49}, 
 {"HRV", "Europe", "Croatia", "2020-03-15", 37., 6., 0., 0., 9.013, 1.462, 
  0., 0., 745., 96., 0.181, 0.023, 60., 0.015, "people tested", 41.67, 
  4.105268*^6, 73.726, 44., 19.724, 13.053, 22669.797, 0.7, 253.782, 5.59, 
  34.3, 39.9, "", 5.54, 78.49}, {"HRV", "Europe", "Croatia", "2020-03-16", 
  48., 11., 0., 0., 11.692, 2.679, 0., 0., 880., 135., 0.214, 0.033, 77., 
  0.019, "people tested", 41.67, 4.105268*^6, 73.726, 44., 19.724, 13.053, 
  22669.797, 0.7, 253.782, 5.59, 34.3, 39.9, "", 5.54, 78.49}, 
 {"HRV", "Europe", "Croatia", "2020-03-17", 56., 8., 0., 0., 13.641, 1.949, 
  0., 0., 1109., 229., 0.27, 0.056, 106., 0.026, "people tested", 41.67, 
  4.105268*^6, 73.726, 44., 19.724, 13.053, 22669.797, 0.7, 253.782, 5.59, 
  34.3, 39.9, "", 5.54, 78.49}, {"HRV", "Europe", "Croatia", "2020-03-18", 
  69., 13., 0., 0., 16.808, 3.167, 0., 0., 1181., 72., 0.288, 0.018, 108., 
  0.026, "people tested", 44.44, 4.105268*^6, 73.726, 44., 19.724, 13.053, 
  22669.797, 0.7, 253.782, 5.59, 34.3, 39.9, "", 5.54, 78.49}, 
 {"HRV", "Europe", "Croatia", "2020-03-19", 81., 12., 0., 0., 19.731, 2.923, 
  0., 0., 1264., 83., 0.308, 0.02, 112., 0.027, "people tested", 50., 
  4.105268*^6, 73.726, 44., 19.724, 13.053, 22669.797, 0.7, 253.782, 5.59, 
  34.3, 39.9, "", 5.54, 78.49}, {"HRV", "Europe", "Croatia", "2020-03-20", 
  104., 23., 0., 0., 25.333, 5.603, 0., 0., "", "", "", "", 156., 0.038, 
  "people tested", 66.67, 4.105268*^6, 73.726, 44., 19.724, 13.053, 
  22669.797, 0.7, 253.782, 5.59, 34.3, 39.9, "", 5.54, 78.49}, 
 {"HRV", "Europe", "Croatia", "2020-03-21", 126., 22., 0., 0., 30.692, 5.359, 
  0., 0., "", "", "", "", 196., 0.048, "people tested", 75., 4.105268*^6, 
  73.726, 44., 19.724, 13.053, 22669.797, 0.7, 253.782, 5.59, 34.3, 39.9, "", 
  5.54, 78.49}, {"HRV", "Europe", "Croatia", "2020-03-22", 206., 80., 0., 0., 
  50.179, 19.487, 0., 0., "", "", "", "", 237., 0.058, "people tested", 
  77.78, 4.105268*^6, 73.726, 44., 19.724, 13.053, 22669.797, 0.7, 253.782, 
  5.59, 34.3, 39.9, "", 5.54, 78.49}, {"HRV", "Europe", "Croatia", 
  "2020-03-23", 235., 29., 0., 0., 57.244, 7.064, 0., 0., "", "", "", "", 
  271., 0.066, "people tested", 96.3, 4.105268*^6, 73.726, 44., 19.724, 
  13.053, 22669.797, 0.7, 253.782, 5.59, 34.3, 39.9, "", 5.54, 78.49}, 
 {"HRV", "Europe", "Croatia", "2020-03-24", 306., 71., 0., 0., 74.538, 
  17.295, 0., 0., 3159., "", 0.769, "", 293., 0.071, "people tested", 96.3, 
  4.105268*^6, 73.726, 44., 19.724, 13.053, 22669.797, 0.7, 253.782, 5.59, 
  34.3, 39.9, "", 5.54, 78.49}, {"HRV", "Europe", "Croatia", "2020-03-25", 
  382., 76., 1., 1., 93.051, 18.513, 0.244, 0.244, 3618., 459., 0.881, 0.112, 
  348., 0.085, "people tested", 96.3, 4.105268*^6, 73.726, 44., 19.724, 
  13.053, 22669.797, 0.7, 253.782, 5.59, 34.3, 39.9, "", 5.54, 78.49}, 
 {"HRV", "Europe", "Croatia", "2020-03-26", 418., 36., 1., 0., 101.82, 8.769, 
  0.244, 0., 4208., 590., 1.025, 0.144, 421., 0.103, "people tested", 96.3, 
  4.105268*^6, 73.726, 44., 19.724, 13.053, 22669.797, 0.7, 253.782, 5.59, 
  34.3, 39.9, "", 5.54, 78.49}, {"HRV", "Europe", "Croatia", "2020-03-27", 
  495., 77., 2., 1., 120.577, 18.756, 0.487, 0.244, 4778., 570., 1.164, 
  0.139, 448., 0.109, "people tested", 96.3, 4.105268*^6, 73.726, 44., 
  19.724, 13.053, 22669.797, 0.7, 253.782, 5.59, 34.3, 39.9, "", 5.54, 
  78.49}, {"HRV", "Europe", "Croatia", "2020-03-28", 586., 91., 3., 1., 
  142.743, 22.167, 0.731, 0.244, 5215., 437., 1.27, 0.106, 456., 0.111, 
  "people tested", 96.3, 4.105268*^6, 73.726, 44., 19.724, 13.053, 22669.797, 
  0.7, 253.782, 5.59, 34.3, 39.9, "", 5.54, 78.49}, 
 {"HRV", "Europe", "Croatia", "2020-03-29", 657., 71., 5., 2., 160.038, 
  17.295, 1.218, 0.487, 5900., 685., 1.437, 0.167, 500., 0.122, 
  "people tested", 96.3, 4.105268*^6, 73.726, 44., 19.724, 13.053, 22669.797, 
  0.7, 253.782, 5.59, 34.3, 39.9, "", 5.54, 78.49}, 
 {"HRV", "Europe", "Croatia", "2020-03-30", 713., 56., 6., 1., 173.679, 
  13.641, 1.462, 0.244, 6404., 504., 1.56, 0.123, 518., 0.126, 
  "people tested", 96.3, 4.105268*^6, 73.726, 44., 19.724, 13.053, 22669.797, 
  0.7, 253.782, 5.59, 34.3, 39.9, "", 5.54, 78.49}, 
 {"HRV", "Europe", "Croatia", "2020-03-31", 790., 77., 6., 0., 192.436, 
  18.756, 1.462, 0., 7015., 611., 1.709, 0.149, 551., 0.134, "people tested", 
  96.3, 4.105268*^6, 73.726, 44., 19.724, 13.053, 22669.797, 0.7, 253.782, 
  5.59, 34.3, 39.9, "", 5.54, 78.49}, {"HRV", "Europe", "Croatia", 
  "2020-04-01", 867., 77., 6., 0., 211.192, 18.756, 1.462, 0., 7680., 665., 
  1.871, 0.162, 580., 0.141, "people tested", 96.3, 4.105268*^6, 73.726, 44., 
  19.724, 13.053, 22669.797, 0.7, 253.782, 5.59, 34.3, 39.9, "", 5.54, 
  78.49}, {"HRV", "Europe", "Croatia", "2020-04-02", 963., 96., 6., 0., 
  234.577, 23.385, 1.462, 0., 8352., 672., 2.034, 0.164, 592., 0.144, 
  "people tested", 96.3, 4.105268*^6, 73.726, 44., 19.724, 13.053, 22669.797, 
  0.7, 253.782, 5.59, 34.3, 39.9, "", 5.54, 78.49}, 
 {"HRV", "Europe", "Croatia", "2020-04-03", 1011., 48., 7., 1., 246.269, 
  11.692, 1.705, 0.244, 9250., 898., 2.253, 0.219, 639., 0.156, 
  "people tested", 96.3, 4.105268*^6, 73.726, 44., 19.724, 13.053, 22669.797, 
  0.7, 253.782, 5.59, 34.3, 39.9, "", 5.54, 78.49}, 
 {"HRV", "Europe", "Croatia", "2020-04-04", 1079., 68., 8., 1., 262.833, 
  16.564, 1.949, 0.244, 9833., 583., 2.395, 0.142, 660., 0.161, 
  "people tested", 96.3, 4.105268*^6, 73.726, 44., 19.724, 13.053, 22669.797, 
  0.7, 253.782, 5.59, 34.3, 39.9, "", 5.54, 78.49}, 
 {"HRV", "Europe", "Croatia", "2020-04-05", 1126., 47., 12., 4., 274.282, 
  11.449, 2.923, 0.974, 10847., 1014., 2.642, 0.247, 707., 0.172, 
  "people tested", 96.3, 4.105268*^6, 73.726, 44., 19.724, 13.053, 22669.797, 
  0.7, 253.782, 5.59, 34.3, 39.9, "", 5.54, 78.49}, 
 {"HRV", "Europe", "Croatia", "2020-04-06", 1182., 56., 15., 3., 287.923, 
  13.641, 3.654, 0.731, 11464., 617., 2.793, 0.15, 723., 0.176, 
  "people tested", 96.3, 4.105268*^6, 73.726, 44., 19.724, 13.053, 22669.797, 
  0.7, 253.782, 5.59, 34.3, 39.9, "", 5.54, 78.49}, 
 {"HRV", "Europe", "Croatia", "2020-04-07", 1222., 40., 16., 1., 297.666, 
  9.744, 3.897, 0.244, 12322., 858., 3.002, 0.209, 758., 0.185, 
  "people tested", 96.3, 4.105268*^6, 73.726, 44., 19.724, 13.053, 22669.797, 
  0.7, 253.782, 5.59, 34.3, 39.9, "", 5.54, 78.49}, 
 {"HRV", "Europe", "Croatia", "2020-04-08", 1282., 60., 18., 2., 312.282, 
  14.615, 4.385, 0.487, 13125., 803., 3.197, 0.196, 778., 0.19, 
  "people tested", 96.3, 4.105268*^6, 73.726, 44., 19.724, 13.053, 22669.797, 
  0.7, 253.782, 5.59, 34.3, 39.9, "", 5.54, 78.49}, 
 {"HRV", "Europe", "Croatia", "2020-04-09", 1343., 61., 19., 1., 327.141, 
  14.859, 4.628, 0.244, 13680., 555., 3.332, 0.135, 761., 0.185, 
  "people tested", 96.3, 4.105268*^6, 73.726, 44., 19.724, 13.053, 22669.797, 
  0.7, 253.782, 5.59, 34.3, 39.9, "", 5.54, 78.49}, 
 {"HRV", "Europe", "Croatia", "2020-04-10", 1407., 64., 20., 1., 342.73, 
  15.59, 4.872, 0.244, 14612., 932., 3.559, 0.227, 766., 0.187, 
  "people tested", 96.3, 4.105268*^6, 73.726, 44., 19.724, 13.053, 22669.797, 
  0.7, 253.782, 5.59, 34.3, 39.9, "", 5.54, 78.49}, 
 {"HRV", "Europe", "Croatia", "2020-04-11", 1495., 88., 21., 1., 364.166, 
  21.436, 5.115, 0.244, 15691., 1079., 3.822, 0.263, 837., 0.204, 
  "people tested", 96.3, 4.105268*^6, 73.726, 44., 19.724, 13.053, 22669.797, 
  0.7, 253.782, 5.59, 34.3, 39.9, "", 5.54, 78.49}, 
 {"HRV", "Europe", "Croatia", "2020-04-12", 1534., 39., 21., 0., 373.666, 
  9.5, 5.115, 0., 16381., 690., 3.99, 0.168, 791., 0.193, "people tested", 
  96.3, 4.105268*^6, 73.726, 44., 19.724, 13.053, 22669.797, 0.7, 253.782, 
  5.59, 34.3, 39.9, "", 5.54, 78.49}, {"HRV", "Europe", "Croatia", 
  "2020-04-13", 1600., 66., 23., 2., 389.743, 16.077, 5.603, 0.487, 17790., 
  1409., 4.333, 0.343, 904., 0.22, "people tested", 96.3, 4.105268*^6, 
  73.726, 44., 19.724, 13.053, 22669.797, 0.7, 253.782, 5.59, 34.3, 39.9, "", 
  5.54, 78.49}, {"HRV", "Europe", "Croatia", "2020-04-14", 1650., 50., 25., 
  2., 401.923, 12.179, 6.09, 0.487, 18359., 569., 4.472, 0.139, 862., 0.21, 
  "people tested", 96.3, 4.105268*^6, 73.726, 44., 19.724, 13.053, 22669.797, 
  0.7, 253.782, 5.59, 34.3, 39.9, "", 5.54, 78.49}, 
 {"HRV", "Europe", "Croatia", "2020-04-15", 1704., 54., 31., 6., 415.076, 
  13.154, 7.551, 1.462, 19256., 897., 4.691, 0.218, 876., 0.213, 
  "people tested", 96.3, 4.105268*^6, 73.726, 44., 19.724, 13.053, 22669.797, 
  0.7, 253.782, 5.59, 34.3, 39.9, "", 5.54, 78.49}, 
 {"HRV", "Europe", "Croatia", "2020-04-16", 1741., 37., 34., 3., 424.089, 
  9.013, 8.282, 0.731, 20158., 902., 4.91, 0.22, 925., 0.225, 
  "people tested", 96.3, 4.105268*^6, 73.726, 44., 19.724, 13.053, 22669.797, 
  0.7, 253.782, 5.59, 34.3, 39.9, "", 5.54, 78.49}, 
 {"HRV", "Europe", "Croatia", "2020-04-17", 1791., 50., 35., 1., 436.269, 
  12.179, 8.526, 0.244, 20953., 795., 5.104, 0.194, 906., 0.221, 
  "people tested", 96.3, 4.105268*^6, 73.726, 44., 19.724, 13.053, 22669.797, 
  0.7, 253.782, 5.59, 34.3, 39.9, "", 5.54, 78.49}, 
 {"HRV", "Europe", "Croatia", "2020-04-18", 1814., 23., 36., 1., 441.871, 
  5.603, 8.769, 0.244, 21647., 694., 5.273, 0.169, 851., 0.207, 
  "people tested", 96.3, 4.105268*^6, 73.726, 44., 19.724, 13.053, 22669.797, 
  0.7, 253.782, 5.59, 34.3, 39.9, "", 5.54, 78.49}, 
 {"HRV", "Europe", "Croatia", "2020-04-19", 1832., 18., 39., 3., 446.256, 
  4.385, 9.5, 0.731, 24186., 2539., 5.891, 0.618, 1115., 0.272, 
  "people tested", 96.3, 4.105268*^6, 73.726, 44., 19.724, 13.053, 22669.797, 
  0.7, 253.782, 5.59, 34.3, 39.9, "", 5.54, 78.49}, 
 {"HRV", "Europe", "Croatia", "2020-04-20", 1871., 39., 47., 8., 455.756, 
  9.5, 11.449, 1.949, 26610., 2424., 6.482, 0.59, 1260., 0.307, 
  "people tested", 96.3, 4.105268*^6, 73.726, 44., 19.724, 13.053, 22669.797, 
  0.7, 253.782, 5.59, 34.3, 39.9, "", 5.54, 78.49}, 
 {"HRV", "Europe", "Croatia", "2020-04-21", 1881., 10., 47., 0., 458.192, 
  2.436, 11.449, 0., "", "", "", "", 1250., 0.304, "people tested", 96.3, 
  4.105268*^6, 73.726, 44., 19.724, 13.053, 22669.797, 0.7, 253.782, 5.59, 
  34.3, 39.9, "", 5.54, 78.49}, {"HRV", "Europe", "Croatia", "2020-04-22", 
  1908., 27., 48., 1., 464.769, 6.577, 11.692, 0.244, 27614., "", 6.726, "", 
  1194., 0.291, "people tested", 96.3, 4.105268*^6, 73.726, 44., 19.724, 
  13.053, 22669.797, 0.7, 253.782, 5.59, 34.3, 39.9, "", 5.54, 78.49}, 
 {"HRV", "Europe", "Croatia", "2020-04-23", 1950., 42., 48., 0., 474.999, 
  10.231, 11.692, 0., 28853., 1239., 7.028, 0.302, 1242., 0.303, 
  "people tested", 96.3, 4.105268*^6, 73.726, 44., 19.724, 13.053, 22669.797, 
  0.7, 253.782, 5.59, 34.3, 39.9, "", 5.54, 78.49}, 
 {"HRV", "Europe", "Croatia", "2020-04-24", 1981., 31., 50., 2., 482.551, 
  7.551, 12.179, 0.487, 30213., 1360., 7.36, 0.331, 1323., 0.322, 
  "people tested", 96.3, 4.105268*^6, 73.726, 44., 19.724, 13.053, 22669.797, 
  0.7, 253.782, 5.59, 34.3, 39.9, "", 5.54, 78.49}, 
 {"HRV", "Europe", "Croatia", "2020-04-25", 2009., 28., 51., 1., 489.371, 
  6.821, 12.423, 0.244, 30913., 700., 7.53, 0.171, 1324., 0.323, 
  "people tested", 96.3, 4.105268*^6, 73.726, 44., 19.724, 13.053, 22669.797, 
  0.7, 253.782, 5.59, 34.3, 39.9, "", 5.54, 78.49}, 
 {"HRV", "Europe", "Croatia", "2020-04-26", 2016., 7., 54., 3., 491.076, 
  1.705, 13.154, 0.731, 31622., 709., 7.703, 0.173, 1062., 0.259, 
  "people tested", 96.3, 4.105268*^6, 73.726, 44., 19.724, 13.053, 22669.797, 
  0.7, 253.782, 5.59, 34.3, 39.9, "", 5.54, 78.49}, 
 {"HRV", "Europe", "Croatia", "2020-04-27", 2030., 14., 55., 1., 494.487, 
  3.41, 13.397, 0.244, 32817., 1195., 7.994, 0.291, 887., 0.216, 
  "people tested", 89.81, 4.105268*^6, 73.726, 44., 19.724, 13.053, 
  22669.797, 0.7, 253.782, 5.59, 34.3, 39.9, "", 5.54, 78.49}, 
 {"HRV", "Europe", "Croatia", "2020-04-28", 2039., 9., 59., 4., 496.679, 
  2.192, 14.372, 0.974, 33577., 760., 8.179, 0.185, 924., 0.225, 
  "people tested", 89.81, 4.105268*^6, 73.726, 44., 19.724, 13.053, 
  22669.797, 0.7, 253.782, 5.59, 34.3, 39.9, "", 5.54, 78.49}, 
 {"HRV", "Europe", "Croatia", "2020-04-29", 2047., 8., 63., 4., 498.628, 
  1.949, 15.346, 0.974, 34476., 899., 8.398, 0.219, 980., 0.239, 
  "people tested", 89.81, 4.105268*^6, 73.726, 44., 19.724, 13.053, 
  22669.797, 0.7, 253.782, 5.59, 34.3, 39.9, "", 5.54, 78.49}, 
 {"HRV", "Europe", "Croatia", "2020-04-30", 2062., 15., 67., 4., 502.281, 
  3.654, 16.32, 0.974, 36917., 2441., 8.993, 0.595, 1152., 0.281, 
  "people tested", 89.81, 4.105268*^6, 73.726, 44., 19.724, 13.053, 
  22669.797, 0.7, 253.782, 5.59, 34.3, 39.9, "", 5.54, 78.49}, 
 {"HRV", "Europe", "Croatia", "2020-05-01", 2076., 14., 69., 2., 505.692, 
  3.41, 16.808, 0.487, "", "", "", "", 1003., 0.244, "people tested", 89.81, 
  4.105268*^6, 73.726, 44., 19.724, 13.053, 22669.797, 0.7, 253.782, 5.59, 
  34.3, 39.9, "", 5.54, 78.49}, {"HRV", "Europe", "Croatia", "2020-05-02", 
  2085., 9., 75., 6., 507.884, 2.192, 18.269, 1.462, 37557., "", 9.148, "", 
  949., 0.231, "people tested", 89.81, 4.105268*^6, 73.726, 44., 19.724, 
  13.053, 22669.797, 0.7, 253.782, 5.59, 34.3, 39.9, "", 5.54, 78.49}, 
 {"HRV", "Europe", "Croatia", "2020-05-03", 2088., 3., 77., 2., 508.615, 
  0.731, 18.756, 0.487, 38084., 527., 9.277, 0.128, 923., 0.225, 
  "people tested", 89.81, 4.105268*^6, 73.726, 44., 19.724, 13.053, 
  22669.797, 0.7, 253.782, 5.59, 34.3, 39.9, "", 5.54, 78.49}, 
 {"HRV", "Europe", "Croatia", "2020-05-04", 2096., 8., 79., 2., 510.564, 
  1.949, 19.244, 0.487, 39040., 956., 9.51, 0.233, 889., 0.217, 
  "people tested", 89.81, 4.105268*^6, 73.726, 44., 19.724, 13.053, 
  22669.797, 0.7, 253.782, 5.59, 34.3, 39.9, "", 5.54, 78.49}, 
 {"HRV", "Europe", "Croatia", "2020-05-05", 2101., 5., 80., 1., 511.781, 
  1.218, 19.487, 0.244, 39973., 933., 9.737, 0.227, 914., 0.223, 
  "people tested", 89.81, 4.105268*^6, 73.726, 44., 19.724, 13.053, 
  22669.797, 0.7, 253.782, 5.59, 34.3, 39.9, "", 5.54, 78.49}, 
 {"HRV", "Europe", "Croatia", "2020-05-06", 2112., 11., 83., 3., 514.461, 
  2.679, 20.218, 0.731, 41053., 1080., 10., 0.263, 940., 0.229, 
  "people tested", 89.81, 4.105268*^6, 73.726, 44., 19.724, 13.053, 
  22669.797, 0.7, 253.782, 5.59, 34.3, 39.9, "", 5.54, 78.49}, 
 {"HRV", "Europe", "Croatia", "2020-05-07", 2119., 7., 85., 2., 516.166, 
  1.705, 20.705, 0.487, 41938., 885., 10.216, 0.216, 717., 0.175, 
  "people tested", 89.81, 4.105268*^6, 73.726, 44., 19.724, 13.053, 
  22669.797, 0.7, 253.782, 5.59, 34.3, 39.9, "", 5.54, 78.49}, 
 {"HRV", "Europe", "Croatia", "2020-05-08", 2125., 6., 86., 1., 517.628, 
  1.462, 20.949, 0.244, 43378., 1440., 10.566, 0.351, 877., 0.214, 
  "people tested", 89.81, 4.105268*^6, 73.726, 44., 19.724, 13.053, 
  22669.797, 0.7, 253.782, 5.59, 34.3, 39.9, "", 5.54, 78.49}, 
 {"HRV", "Europe", "Croatia", "2020-05-09", 2161., 36., 86., 0., 526.397, 
  8.769, 20.949, 0., 44218., 840., 10.771, 0.205, 952., 0.232, 
  "people tested", 89.81, 4.105268*^6, 73.726, 44., 19.724, 13.053, 
  22669.797, 0.7, 253.782, 5.59, 34.3, 39.9, "", 5.54, 78.49}, 
 {"HRV", "Europe", "Croatia", "2020-05-10", 2176., 15., 87., 1., 530.051, 
  3.654, 21.192, 0.244, 44886., 668., 10.934, 0.163, 972., 0.237, 
  "people tested", 89.81, 4.105268*^6, 73.726, 44., 19.724, 13.053, 
  22669.797, 0.7, 253.782, 5.59, 34.3, 39.9, "", 5.54, 78.49}, 
 {"HRV", "Europe", "Croatia", "2020-05-11", 2187., 11., 90., 3., 532.73, 
  2.679, 21.923, 0.731, 46071., 1185., 11.222, 0.289, 1004., 0.245, 
  "people tested", 70.37, 4.105268*^6, 73.726, 44., 19.724, 13.053, 
  22669.797, 0.7, 253.782, 5.59, 34.3, 39.9, "", 5.54, 78.49}, 
 {"HRV", "Europe", "Croatia", "2020-05-12", 2196., 9., 91., 1., 534.922, 
  2.192, 22.167, 0.244, 47480., 1409., 11.566, 0.343, 1072., 0.261, 
  "people tested", 70.37, 4.105268*^6, 73.726, 44., 19.724, 13.053, 
  22669.797, 0.7, 253.782, 5.59, 34.3, 39.9, "", 5.54, 78.49}, 
 {"HRV", "Europe", "Croatia", "2020-05-13", 2207., 11., 91., 0., 537.602, 
  2.679, 22.167, 0., 48737., 1257., 11.872, 0.306, 1098., 0.267, 
  "people tested", 70.37, 4.105268*^6, 73.726, 44., 19.724, 13.053, 
  22669.797, 0.7, 253.782, 5.59, 34.3, 39.9, "", 5.54, 78.49}, 
 {"HRV", "Europe", "Croatia", "2020-05-14", 2213., 6., 94., 3., 539.063, 
  1.462, 22.897, 0.731, 50340., 1603., 12.262, 0.39, 1200., 0.292, 
  "people tested", 70.37, 4.105268*^6, 73.726, 44., 19.724, 13.053, 
  22669.797, 0.7, 253.782, 5.59, 34.3, 39.9, "", 5.54, 78.49}, 
 {"HRV", "Europe", "Croatia", "2020-05-15", 2221., 8., 94., 0., 541.012, 
  1.949, 22.897, 0., 51568., 1228., 12.561, 0.299, 1170., 0.285, 
  "people tested", 70.37, 4.105268*^6, 73.726, 44., 19.724, 13.053, 
  22669.797, 0.7, 253.782, 5.59, 34.3, 39.9, "", 5.54, 78.49}, 
 {"HRV", "Europe", "Croatia", "2020-05-16", 2222., 1., 95., 1., 541.256, 
  0.244, 23.141, 0.244, 52425., 857., 12.77, 0.209, 1172., 0.285, 
  "people tested", 70.37, 4.105268*^6, 73.726, 44., 19.724, 13.053, 
  22669.797, 0.7, 253.782, 5.59, 34.3, 39.9, "", 5.54, 78.49}, 
 {"HRV", "Europe", "Croatia", "2020-05-17", 2224., 2., 95., 0., 541.743, 
  0.487, 23.141, 0., 53877., 1452., 13.124, 0.354, 1284., 0.313, 
  "people tested", 70.37, 4.105268*^6, 73.726, 44., 19.724, 13.053, 
  22669.797, 0.7, 253.782, 5.59, 34.3, 39.9, "", 5.54, 78.49}, 
 {"HRV", "Europe", "Croatia", "2020-05-18", 2226., 2., 95., 0., 542.23, 
  0.487, 23.141, 0., 54820., 943., 13.354, 0.23, 1250., 0.304, 
  "people tested", 70.37, 4.105268*^6, 73.726, 44., 19.724, 13.053, 
  22669.797, 0.7, 253.782, 5.59, 34.3, 39.9, "", 5.54, 78.49}, 
 {"HRV", "Europe", "Croatia", "2020-05-19", 2228., 2., 95., 0., 542.717, 
  0.487, 23.141, 0., 55800., 980., 13.592, 0.239, 1189., 0.29, 
  "people tested", 70.37, 4.105268*^6, 73.726, 44., 19.724, 13.053, 
  22669.797, 0.7, 253.782, 5.59, 34.3, 39.9, "", 5.54, 78.49}, 
 {"HRV", "Europe", "Croatia", "2020-05-20", 2232., 4., 96., 1., 543.692, 
  0.974, 23.385, 0.244, 57021., 1221., 13.89, 0.297, 1183., 0.288, 
  "people tested", 70.37, 4.105268*^6, 73.726, 44., 19.724, 13.053, 
  22669.797, 0.7, 253.782, 5.59, 34.3, 39.9, "", 5.54, 78.49}, 
 {"HRV", "Europe", "Croatia", "2020-05-21", 2234., 2., 96., 0., 544.179, 
  0.487, 23.385, 0., "", "", "", "", 1161., 0.283, "people tested", 70.37, 
  4.105268*^6, 73.726, 44., 19.724, 13.053, 22669.797, 0.7, 253.782, 5.59, 
  34.3, 39.9, "", 5.54, 78.49}, {"HRV", "Europe", "Croatia", "2020-05-22", 
  2237., 3., 97., 1., 544.91, 0.731, 23.628, 0.244, 59911., "", 14.594, "", 
  1192., 0.29, "people tested", 70.37, 4.105268*^6, 73.726, 44., 19.724, 
  13.053, 22669.797, 0.7, 253.782, 5.59, 34.3, 39.9, "", 5.54, 78.49}, 
 {"HRV", "Europe", "Croatia", "2020-05-23", 2243., 6., 99., 2., 546.371, 
  1.462, 24.115, 0.487, 60864., 953., 14.826, 0.232, 1206., 0.294, 
  "people tested", 70.37, 4.105268*^6, 73.726, 44., 19.724, 13.053, 
  22669.797, 0.7, 253.782, 5.59, 34.3, 39.9, "", 5.54, 78.49}, 
 {"HRV", "Europe", "Croatia", "2020-05-24", 2243., 0., 99., 0., 546.371, 0., 
  24.115, 0., 61482., 618., 14.976, 0.151, 1086., 0.265, "people tested", 
  70.37, 4.105268*^6, 73.726, 44., 19.724, 13.053, 22669.797, 0.7, 253.782, 
  5.59, 34.3, 39.9, "", 5.54, 78.49}, {"HRV", "Europe", "Croatia", 
  "2020-05-25", 2244., 1., 99., 0., 546.615, 0.244, 24.115, 0., 62422., 940., 
  15.205, 0.229, 1086., 0.265, "people tested", 62.04, 4.105268*^6, 73.726, 
  44., 19.724, 13.053, 22669.797, 0.7, 253.782, 5.59, 34.3, 39.9, "", 5.54, 
  78.49}, {"HRV", "Europe", "Croatia", "2020-05-26", 2244., 0., 100., 1., 
  546.615, 0., 24.359, 0.244, 63682., 1260., 15.512, 0.307, 1126., 0.274, 
  "people tested", 53.7, 4.105268*^6, 73.726, 44., 19.724, 13.053, 22669.797, 
  0.7, 253.782, 5.59, 34.3, 39.9, "", 5.54, 78.49}, 
 {"HRV", "Europe", "Croatia", "2020-05-27", 2244., 0., 101., 1., 546.615, 0., 
  24.603, 0.244, 64266., 584., 15.655, 0.142, 1035., 0.252, "people tested", 
  53.7, 4.105268*^6, 73.726, 44., 19.724, 13.053, 22669.797, 0.7, 253.782, 
  5.59, 34.3, 39.9, "", 5.54, 78.49}, {"HRV", "Europe", "Croatia", 
  "2020-05-28", 2244., 0., 101., 0., 546.615, 0., 24.603, 0., 65094., 828., 
  15.856, 0.202, 947., 0.231, "people tested", 50.93, 4.105268*^6, 73.726, 
  44., 19.724, 13.053, 22669.797, 0.7, 253.782, 5.59, 34.3, 39.9, "", 5.54, 
  78.49}, {"HRV", "Europe", "Croatia", "2020-05-29", 2245., 1., 102., 1., 
  546.858, 0.244, 24.846, 0.244, 65509., 415., 15.957, 0.101, 800., 0.195, 
  "people tested", 50.93, 4.105268*^6, 73.726, 44., 19.724, 13.053, 
  22669.797, 0.7, 253.782, 5.59, 34.3, 39.9, "", 5.54, 78.49}, 
 {"HRV", "Europe", "Croatia", "2020-05-30", 2245., 0., 103., 1., 546.858, 0., 
  25.09, 0.244, 66144., 635., 16.112, 0.155, 754., 0.184, "people tested", 
  50.93, 4.105268*^6, 73.726, 44., 19.724, 13.053, 22669.797, 0.7, 253.782, 
  5.59, 34.3, 39.9, "", 5.54, 78.49}, {"HRV", "Europe", "Croatia", 
  "2020-05-31", 2246., 1., 103., 0., 547.102, 0.244, 25.09, 0., 66405., 261., 
  16.176, 0.064, 703., 0.171, "people tested", 50.93, 4.105268*^6, 73.726, 
  44., 19.724, 13.053, 22669.797, 0.7, 253.782, 5.59, 34.3, 39.9, "", 5.54, 
  78.49}, {"HRV", "Europe", "Croatia", "2020-06-01", 2246., 0., 103., 0., 
  547.102, 0., 25.09, 0., 66695., 290., 16.246, 0.071, 610., 0.149, 
  "people tested", 50.93, 4.105268*^6, 73.726, 44., 19.724, 13.053, 
  22669.797, 0.7, 253.782, 5.59, 34.3, 39.9, "", 5.54, 78.49}, 
 {"HRV", "Europe", "Croatia", "2020-06-02", 2246., 0., 103., 0., 547.102, 0., 
  25.09, 0., 67297., 602., 16.393, 0.147, 516., 0.126, "people tested", 
  50.93, 4.105268*^6, 73.726, 44., 19.724, 13.053, 22669.797, 0.7, 253.782, 
  5.59, 34.3, 39.9, "", 5.54, 78.49}, {"HRV", "Europe", "Croatia", 
  "2020-06-03", 2246., 0., 103., 0., 547.102, 0., 25.09, 0., 67814., 517., 
  16.519, 0.126, 507., 0.123, "people tested", 50.93, 4.105268*^6, 73.726, 
  44., 19.724, 13.053, 22669.797, 0.7, 253.782, 5.59, 34.3, 39.9, "", 5.54, 
  78.49}, {"HRV", "Europe", "Croatia", "2020-06-04", 2246., 0., 103., 0., 
  547.102, 0., 25.09, 0., 67997., 183., 16.563, 0.045, 415., 0.101, 
  "people tested", 50.93, 4.105268*^6, 73.726, 44., 19.724, 13.053, 
  22669.797, 0.7, 253.782, 5.59, 34.3, 39.9, "", 5.54, 78.49}, 
 {"HRV", "Europe", "Croatia", "2020-06-05", 2247., 1., 103., 0., 547.346, 
  0.244, 25.09, 0., 68267., 270., 16.629, 0.066, 394., 0.096, 
  "people tested", 36.11, 4.105268*^6, 73.726, 44., 19.724, 13.053, 
  22669.797, 0.7, 253.782, 5.59, 34.3, 39.9, "", 5.54, 78.49}, 
 {"HRV", "Europe", "Croatia", "2020-06-06", 2247., 0., 103., 0., 547.346, 0., 
  25.09, 0., 68514., 247., 16.689, 0.06, 339., 0.083, "people tested", 36.11, 
  4.105268*^6, 73.726, 44., 19.724, 13.053, 22669.797, 0.7, 253.782, 5.59, 
  34.3, 39.9, "", 5.54, 78.49}, {"HRV", "Europe", "Croatia", "2020-06-07", 
  2247., 0., 104., 1., 547.346, 0., 25.333, 0.244, 68740., 226., 16.744, 
  0.055, 334., 0.081, "people tested", 36.11, 4.105268*^6, 73.726, 44., 
  19.724, 13.053, 22669.797, 0.7, 253.782, 5.59, 34.3, 39.9, "", 5.54, 
  78.49}, {"HRV", "Europe", "Croatia", "2020-06-08", 2247., 0., 104., 0., 
  547.346, 0., 25.333, 0., 68866., 126., 16.775, 0.031, 310., 0.076, 
  "people tested", 36.11, 4.105268*^6, 73.726, 44., 19.724, 13.053, 
  22669.797, 0.7, 253.782, 5.59, 34.3, 39.9, "", 5.54, 78.49}, 
 {"HRV", "Europe", "Croatia", "2020-06-09", 2247., 0., 104., 0., 547.346, 0., 
  25.333, 0., 69115., 249., 16.836, 0.061, 260., 0.063, "people tested", 
  36.11, 4.105268*^6, 73.726, 44., 19.724, 13.053, 22669.797, 0.7, 253.782, 
  5.59, 34.3, 39.9, "", 5.54, 78.49}, {"HRV", "Europe", "Croatia", 
  "2020-06-10", 2247., 0., 106., 2., 547.346, 0., 25.82, 0.487, 69349., 234., 
  16.893, 0.057, 219., 0.053, "people tested", 36.11, 4.105268*^6, 73.726, 
  44., 19.724, 13.053, 22669.797, 0.7, 253.782, 5.59, 34.3, 39.9, "", 5.54, 
  78.49}, {"HRV", "Europe", "Croatia", "2020-06-11", 2249., 2., 106., 0., 
  547.833, 0.487, 25.82, 0., 69606., 257., 16.955, 0.063, 230., 0.056, 
  "people tested", 36.11, 4.105268*^6, 73.726, 44., 19.724, 13.053, 
  22669.797, 0.7, 253.782, 5.59, 34.3, 39.9, "", 5.54, 78.49}, 
 {"HRV", "Europe", "Croatia", "2020-06-12", 2249., 0., 106., 0., 547.833, 0., 
  25.82, 0., 69721., 115., 16.983, 0.028, 208., 0.051, "people tested", 
  36.11, 4.105268*^6, 73.726, 44., 19.724, 13.053, 22669.797, 0.7, 253.782, 
  5.59, 34.3, 39.9, "", 5.54, 78.49}, {"HRV", "Europe", "Croatia", 
  "2020-06-13", 2249., 0., 107., 1., 547.833, 0., 26.064, 0.244, 69967., 
  246., 17.043, 0.06, 208., 0.051, "people tested", 36.11, 4.105268*^6, 
  73.726, 44., 19.724, 13.053, 22669.797, 0.7, 253.782, 5.59, 34.3, 39.9, "", 
  5.54, 78.49}, {"HRV", "Europe", "Croatia", "2020-06-14", 2251., 2., 107., 
  0., 548.32, 0.487, 26.064, 0., 70110., 143., 17.078, 0.035, 196., 0.048, 
  "people tested", 36.11, 4.105268*^6, 73.726, 44., 19.724, 13.053, 
  22669.797, 0.7, 253.782, 5.59, 34.3, 39.9, "", 5.54, 78.49}, 
 {"HRV", "Europe", "Croatia", "2020-06-15", 2252., 1., 107., 0., 548.563, 
  0.244, 26.064, 0., 70254., 144., 17.113, 0.035, 198., 0.048, 
  "people tested", 36.11, 4.105268*^6, 73.726, 44., 19.724, 13.053, 
  22669.797, 0.7, 253.782, 5.59, 34.3, 39.9, "", 5.54, 78.49}, 
 {"HRV", "Europe", "Croatia", "2020-06-16", 2254., 2., 107., 0., 549.051, 
  0.487, 26.064, 0., 70526., 272., 17.179, 0.066, 202., 0.049, 
  "people tested", 36.11, 4.105268*^6, 73.726, 44., 19.724, 13.053, 
  22669.797, 0.7, 253.782, 5.59, 34.3, 39.9, "", 5.54, 78.49}, 
 {"HRV", "Europe", "Croatia", "2020-06-17", 2255., 1., 107., 0., 549.294, 
  0.244, 26.064, 0., 70712., 186., 17.225, 0.045, 195., 0.047, 
  "people tested", 36.11, 4.105268*^6, 73.726, 44., 19.724, 13.053, 
  22669.797, 0.7, 253.782, 5.59, 34.3, 39.9, "", 5.54, 78.49}, 
 {"HRV", "Europe", "Croatia", "2020-06-18", 2258., 3., 107., 0., 550.025, 
  0.731, 26.064, 0., 70995., 283., 17.294, 0.069, 198., 0.048, 
  "people tested", 36.11, 4.105268*^6, 73.726, 44., 19.724, 13.053, 
  22669.797, 0.7, 253.782, 5.59, 34.3, 39.9, "", 5.54, 78.49}, 
 {"HRV", "Europe", "Croatia", "2020-06-19", 2269., 11., 107., 0., 552.704, 
  2.679, 26.064, 0., 71814., 819., 17.493, 0.199, 299., 0.073, 
  "people tested", 36.11, 4.105268*^6, 73.726, 44., 19.724, 13.053, 
  22669.797, 0.7, 253.782, 5.59, 34.3, 39.9, "", 5.54, 78.49}, 
 {"HRV", "Europe", "Croatia", "2020-06-20", 2280., 11., 107., 0., 555.384, 
  2.679, 26.064, 0., 72202., 388., 17.588, 0.095, 319., 0.078, 
  "people tested", 36.11, 4.105268*^6, 73.726, 44., 19.724, 13.053, 
  22669.797, 0.7, 253.782, 5.59, 34.3, 39.9, "", 5.54, 78.49}, 
 {"HRV", "Europe", "Croatia", "2020-06-21", 2299., 19., 107., 0., 560.012, 
  4.628, 26.064, 0., 72478., 276., 17.655, 0.067, 338., 0.082, 
  "people tested", 36.11, 4.105268*^6, 73.726, 44., 19.724, 13.053, 
  22669.797, 0.7, 253.782, 5.59, 34.3, 39.9, "", 5.54, 78.49}, 
 {"HRV", "Europe", "Croatia", "2020-06-22", 2317., 18., 107., 0., 564.397, 
  4.385, 26.064, 0., 72746., 268., 17.72, 0.065, 356., 0.087, 
  "people tested", 36.11, 4.105268*^6, 73.726, 44., 19.724, 13.053, 
  22669.797, 0.7, 253.782, 5.59, 34.3, 39.9, "", 5.54, 78.49}, 
 {"HRV", "Europe", "Croatia", "2020-06-23", 2336., 19., 107., 0., 569.025, 
  4.628, 26.064, 0., 73093., 347., 17.805, 0.085, 367., 0.089, 
  "people tested", 36.11, 4.105268*^6, 73.726, 44., 19.724, 13.053, 
  22669.797, 0.7, 253.782, 5.59, 34.3, 39.9, "", 5.54, 78.49}, 
 {"HRV", "Europe", "Croatia", "2020-06-24", 2366., 30., 107., 0., 576.333, 
  7.308, 26.064, 0., 73738., 645., 17.962, 0.157, 432., 0.105, 
  "people tested", 36.11, 4.105268*^6, 73.726, 44., 19.724, 13.053, 
  22669.797, 0.7, 253.782, 5.59, 34.3, 39.9, "", 5.54, 78.49}, 
 {"HRV", "Europe", "Croatia", "2020-06-25", 2388., 22., 107., 0., 581.692, 
  5.359, 26.064, 0., 74657., 919., 18.186, 0.224, 523., 0.127, 
  "people tested", 36.11, 4.105268*^6, 73.726, 44., 19.724, 13.053, 
  22669.797, 0.7, 253.782, 5.59, 34.3, 39.9, "", 5.54, 78.49}, 
 {"HRV", "Europe", "Croatia", "2020-06-26", 2483., 95., 107., 0., 604.833, 
  23.141, 26.064, 0., "", "", "", "", 547., 0.133, "people tested", 36.11, 
  4.105268*^6, 73.726, 44., 19.724, 13.053, 22669.797, 0.7, 253.782, 5.59, 
  34.3, 39.9, "", 5.54, 78.49}, {"HRV", "Europe", "Croatia", "2020-06-27", 
  2539., 56., 107., 0., 618.474, 13.641, 26.064, 0., 76624., "", 18.665, "", 
  632., 0.154, "people tested", 36.11, 4.105268*^6, 73.726, 44., 19.724, 
  13.053, 22669.797, 0.7, 253.782, 5.59, 34.3, 39.9, "", 5.54, 78.49}, 
 {"HRV", "Europe", "Croatia", "2020-06-28", 2624., 85., 107., 0., 639.179, 
  20.705, 26.064, 0., 77453., 829., 18.867, 0.202, 711., 0.173, 
  "people tested", 36.11, 4.105268*^6, 73.726, 44., 19.724, 13.053, 
  22669.797, 0.7, 253.782, 5.59, 34.3, 39.9, "", 5.54, 78.49}, 
 {"HRV", "Europe", "Croatia", "2020-06-29", 2691., 67., 107., 0., 655.499, 
  16.32, 26.064, 0., 78183., 730., 19.045, 0.178, 777., 0.189, 
  "people tested", 36.11, 4.105268*^6, 73.726, 44., 19.724, 13.053, 
  22669.797, 0.7, 253.782, 5.59, 34.3, 39.9, "", 5.54, 78.49}, 
 {"HRV", "Europe", "Croatia", "2020-06-30", 2725., 34., 107., 0., 663.781, 
  8.282, 26.064, 0., 79104., 921., 19.269, 0.224, 859., 0.209, 
  "people tested", 36.11, 4.105268*^6, 73.726, 44., 19.724, 13.053, 
  22669.797, 0.7, 253.782, 5.59, 34.3, 39.9, "", 5.54, 78.49}, 
 {"HRV", "Europe", "Croatia", "2020-07-01", 2777., 52., 107., 0., 676.448, 
  12.667, 26.064, 0., 80456., 1352., 19.598, 0.329, 960., 0.234, 
  "people tested", 36.11, 4.105268*^6, 73.726, 44., 19.724, 13.053, 
  22669.797, 0.7, 253.782, 5.59, 34.3, 39.9, "", 5.54, 78.49}, 
 {"HRV", "Europe", "Croatia", "2020-07-02", 2831., 54., 108., 1., 689.602, 
  13.154, 26.308, 0.244, 81437., 981., 19.837, 0.239, 969., 0.236, 
  "people tested", 36.11, 4.105268*^6, 73.726, 44., 19.724, 13.053, 
  22669.797, 0.7, 253.782, 5.59, 34.3, 39.9, "", 5.54, 78.49}, 
 {"HRV", "Europe", "Croatia", "2020-07-03", 2912., 81., 110., 2., 709.332, 
  19.731, 26.795, 0.487, 82902., 1465., 20.194, 0.357, 1037., 0.253, 
  "people tested", 36.11, 4.105268*^6, 73.726, 44., 19.724, 13.053, 
  22669.797, 0.7, 253.782, 5.59, 34.3, 39.9, "", 5.54, 78.49}, 
 {"HRV", "Europe", "Croatia", "2020-07-04", 3008., 96., 112., 2., 732.717, 
  23.385, 27.282, 0.487, 84166., 1264., 20.502, 0.308, 1077., 0.262, 
  "people tested", 36.11, 4.105268*^6, 73.726, 44., 19.724, 13.053, 
  22669.797, 0.7, 253.782, 5.59, 34.3, 39.9, "", 5.54, 78.49}, 
 {"HRV", "Europe", "Croatia", "2020-07-05", 3094., 86., 113., 1., 753.666, 
  20.949, 27.526, 0.244, 85410., 1244., 20.805, 0.303, 1137., 0.277, 
  "people tested", 36.11, 4.105268*^6, 73.726, 44., 19.724, 13.053, 
  22669.797, 0.7, 253.782, 5.59, 34.3, 39.9, "", 5.54, 78.49}, 
 {"HRV", "Europe", "Croatia", "2020-07-06", 3151., 57., 113., 0., 767.55, 
  13.885, 27.526, 0., 85997., 587., 20.948, 0.143, 1116., 0.272, 
  "people tested", 36.11, 4.105268*^6, 73.726, 44., 19.724, 13.053, 
  22669.797, 0.7, 253.782, 5.59, 34.3, 39.9, "", 5.54, 78.49}, 
 {"HRV", "Europe", "Croatia", "2020-07-07", 3220., 69., 113., 0., 784.358, 
  16.808, 27.526, 0., 86860., 863., 21.158, 0.21, 1108., 0.27, 
  "people tested", "", 4.105268*^6, 73.726, 44., 19.724, 13.053, 22669.797, 
  0.7, 253.782, 5.59, 34.3, 39.9, "", 5.54, 78.49}, 
 {"HRV", "Europe", "Croatia", "2020-07-08", 3272., 52., 113., 0., 797.025, 
  12.667, 27.526, 0., "", "", "", "", "", "", "", "", 4.105268*^6, 73.726, 
  44., 19.724, 13.053, 22669.797, 0.7, 253.782, 5.59, 34.3, 39.9, "", 5.54, 
  78.49}, {"CUB", "North America", "Cuba", "2020-03-12", 3., 3., 0., 0., 
  0.265, 0.265, 0., 0., "", "", "", "", "", "", "", 13.89, 1.1326616*^7, 
  110.408, 43.1, 14.738, 9.719, "", "", 190.968, 8.27, 17.1, 53.3, 85.198, 
  5.2, 78.8}, {"CUB", "North America", "Cuba", "2020-03-14", 4., 1., 0., 0., 
  0.353, 0.088, 0., 0., "", "", "", "", "", "", "", 13.89, 1.1326616*^7, 
  110.408, 43.1, 14.738, 9.719, "", "", 190.968, 8.27, 17.1, 53.3, 85.198, 
  5.2, 78.8}, {"CUB", "North America", "Cuba", "2020-03-15", 4., 0., 0., 0., 
  0.353, 0., 0., 0., "", "", "", "", "", "", "", 13.89, 1.1326616*^7, 
  110.408, 43.1, 14.738, 9.719, "", "", 190.968, 8.27, 17.1, 53.3, 85.198, 
  5.2, 78.8}, {"CUB", "North America", "Cuba", "2020-03-18", 7., 3., 0., 0., 
  0.618, 0.265, 0., 0., "", "", "", "", "", "", "", 13.89, 1.1326616*^7, 
  110.408, 43.1, 14.738, 9.719, "", "", 190.968, 8.27, 17.1, 53.3, 85.198, 
  5.2, 78.8}, {"CUB", "North America", "Cuba", "2020-03-19", 11., 4., 1., 1., 
  0.971, 0.353, 0.088, 0.088, "", "", "", "", "", "", "", 13.89, 
  1.1326616*^7, 110.408, 43.1, 14.738, 9.719, "", "", 190.968, 8.27, 17.1, 
  53.3, 85.198, 5.2, 78.8}, {"CUB", "North America", "Cuba", "2020-03-20", 
  16., 5., 1., 0., 1.413, 0.441, 0.088, 0., "", "", "", "", "", "", "", 
  30.56, 1.1326616*^7, 110.408, 43.1, 14.738, 9.719, "", "", 190.968, 8.27, 
  17.1, 53.3, 85.198, 5.2, 78.8}, {"CUB", "North America", "Cuba", 
  "2020-03-21", 21., 5., 1., 0., 1.854, 0.441, 0.088, 0., "", "", "", "", "", 
  "", "", 30.56, 1.1326616*^7, 110.408, 43.1, 14.738, 9.719, "", "", 190.968, 
  8.27, 17.1, 53.3, 85.198, 5.2, 78.8}, {"CUB", "North America", "Cuba", 
  "2020-03-22", 25., 4., 1., 0., 2.207, 0.353, 0.088, 0., 518., "", 0.046, 
  "", "", "", "tests performed", 30.56, 1.1326616*^7, 110.408, 43.1, 14.738, 
  9.719, "", "", 190.968, 8.27, 17.1, 53.3, 85.198, 5.2, 78.8}, 
 {"CUB", "North America", "Cuba", "2020-03-23", 35., 10., 1., 0., 3.09, 
  0.883, 0.088, 0., 625., 107., 0.055, 0.009, "", "", "tests performed", 
  41.67, 1.1326616*^7, 110.408, 43.1, 14.738, 9.719, "", "", 190.968, 8.27, 
  17.1, 53.3, 85.198, 5.2, 78.8}, {"CUB", "North America", "Cuba", 
  "2020-03-24", 40., 5., 1., 0., 3.532, 0.441, 0.088, 0., 738., 113., 0.065, 
  0.01, "", "", "tests performed", 66.67, 1.1326616*^7, 110.408, 43.1, 
  14.738, 9.719, "", "", 190.968, 8.27, 17.1, 53.3, 85.198, 5.2, 78.8}, 
 {"CUB", "North America", "Cuba", "2020-03-25", 48., 8., 1., 0., 4.238, 
  0.706, 0.088, 0., 893., 155., 0.079, 0.014, "", "", "tests performed", 
  66.67, 1.1326616*^7, 110.408, 43.1, 14.738, 9.719, "", "", 190.968, 8.27, 
  17.1, 53.3, 85.198, 5.2, 78.8}, {"CUB", "North America", "Cuba", 
  "2020-03-26", 57., 9., 1., 0., 5.032, 0.795, 0.088, 0., 1039., 146., 0.092, 
  0.013, "", "", "tests performed", 66.67, 1.1326616*^7, 110.408, 43.1, 
  14.738, 9.719, "", "", 190.968, 8.27, 17.1, 53.3, 85.198, 5.2, 78.8}, 
 {"CUB", "North America", "Cuba", "2020-03-27", 67., 10., 2., 1., 5.915, 
  0.883, 0.177, 0.088, 1368., 329., 0.121, 0.029, "", "", "tests performed", 
  66.67, 1.1326616*^7, 110.408, 43.1, 14.738, 9.719, "", "", 190.968, 8.27, 
  17.1, 53.3, 85.198, 5.2, 78.8}, {"CUB", "North America", "Cuba", 
  "2020-03-28", 80., 13., 2., 0., 7.063, 1.148, 0.177, 0., 1665., 297., 
  0.147, 0.026, "", "", "tests performed", 66.67, 1.1326616*^7, 110.408, 
  43.1, 14.738, 9.719, "", "", 190.968, 8.27, 17.1, 53.3, 85.198, 5.2, 78.8}, 
 {"CUB", "North America", "Cuba", "2020-03-29", 119., 39., 3., 1., 10.506, 
  3.443, 0.265, 0.088, 2007., 342., 0.177, 0.03, 213., 0.019, 
  "tests performed", 66.67, 1.1326616*^7, 110.408, 43.1, 14.738, 9.719, "", 
  "", 190.968, 8.27, 17.1, 53.3, 85.198, 5.2, 78.8}, 
 {"CUB", "North America", "Cuba", "2020-03-30", 139., 20., 3., 0., 12.272, 
  1.766, 0.265, 0., 2322., 315., 0.205, 0.028, 242., 0.021, 
  "tests performed", 66.67, 1.1326616*^7, 110.408, 43.1, 14.738, 9.719, "", 
  "", 190.968, 8.27, 17.1, 53.3, 85.198, 5.2, 78.8}, 
 {"CUB", "North America", "Cuba", "2020-03-31", 170., 31., 4., 1., 15.009, 
  2.737, 0.353, 0.088, 2766., 444., 0.244, 0.039, 290., 0.026, 
  "tests performed", 66.67, 1.1326616*^7, 110.408, 43.1, 14.738, 9.719, "", 
  "", 190.968, 8.27, 17.1, 53.3, 85.198, 5.2, 78.8}, 
 {"CUB", "North America", "Cuba", "2020-04-01", 186., 16., 6., 2., 16.421, 
  1.413, 0.53, 0.177, 3342., 576., 0.295, 0.051, 350., 0.031, 
  "tests performed", 66.67, 1.1326616*^7, 110.408, 43.1, 14.738, 9.719, "", 
  "", 190.968, 8.27, 17.1, 53.3, 85.198, 5.2, 78.8}, 
 {"CUB", "North America", "Cuba", "2020-04-02", 212., 26., 6., 0., 18.717, 
  2.295, 0.53, 0., 4145., 803., 0.366, 0.071, 444., 0.039, "tests performed", 
  66.67, 1.1326616*^7, 110.408, 43.1, 14.738, 9.719, "", "", 190.968, 8.27, 
  17.1, 53.3, 85.198, 5.2, 78.8}, {"CUB", "North America", "Cuba", 
  "2020-04-03", 233., 21., 6., 0., 20.571, 1.854, 0.53, 0., 5202., 1057., 
  0.459, 0.093, 548., 0.048, "tests performed", 66.67, 1.1326616*^7, 110.408, 
  43.1, 14.738, 9.719, "", "", 190.968, 8.27, 17.1, 53.3, 85.198, 5.2, 78.8}, 
 {"CUB", "North America", "Cuba", "2020-04-04", 269., 36., 6., 0., 23.749, 
  3.178, 0.53, 0., 6403., 1201., 0.565, 0.106, 677., 0.06, "tests performed", 
  66.67, 1.1326616*^7, 110.408, 43.1, 14.738, 9.719, "", "", 190.968, 8.27, 
  17.1, 53.3, 85.198, 5.2, 78.8}, {"CUB", "North America", "Cuba", 
  "2020-04-05", 288., 19., 6., 0., 25.427, 1.677, 0.53, 0., 7167., 764., 
  0.633, 0.067, 737., 0.065, "tests performed", 66.67, 1.1326616*^7, 110.408, 
  43.1, 14.738, 9.719, "", "", 190.968, 8.27, 17.1, 53.3, 85.198, 5.2, 78.8}, 
 {"CUB", "North America", "Cuba", "2020-04-06", 320., 32., 8., 2., 28.252, 
  2.825, 0.706, 0.177, 8223., 1056., 0.726, 0.093, 843., 0.074, 
  "tests performed", 66.67, 1.1326616*^7, 110.408, 43.1, 14.738, 9.719, "", 
  "", 190.968, 8.27, 17.1, 53.3, 85.198, 5.2, 78.8}, 
 {"CUB", "North America", "Cuba", "2020-04-07", 350., 30., 9., 1., 30.901, 
  2.649, 0.795, 0.088, 9410., 1187., 0.831, 0.105, 949., 0.084, 
  "tests performed", 70.37, 1.1326616*^7, 110.408, 43.1, 14.738, 9.719, "", 
  "", 190.968, 8.27, 17.1, 53.3, 85.198, 5.2, 78.8}, 
 {"CUB", "North America", "Cuba", "2020-04-08", 396., 46., 11., 2., 34.962, 
  4.061, 0.971, 0.177, 10725., 1315., 0.947, 0.116, 1055., 0.093, 
  "tests performed", 70.37, 1.1326616*^7, 110.408, 43.1, 14.738, 9.719, "", 
  "", 190.968, 8.27, 17.1, 53.3, 85.198, 5.2, 78.8}, 
 {"CUB", "North America", "Cuba", "2020-04-09", 457., 61., 12., 1., 40.347, 
  5.386, 1.059, 0.088, 12023., 1298., 1.061, 0.115, 1125., 0.099, 
  "tests performed", 70.37, 1.1326616*^7, 110.408, 43.1, 14.738, 9.719, "", 
  "", 190.968, 8.27, 17.1, 53.3, 85.198, 5.2, 78.8}, 
 {"CUB", "North America", "Cuba", "2020-04-10", 515., 58., 15., 3., 45.468, 
  5.121, 1.324, 0.265, 13162., 1139., 1.162, 0.101, 1137., 0.1, 
  "tests performed", 70.37, 1.1326616*^7, 110.408, 43.1, 14.738, 9.719, "", 
  "", 190.968, 8.27, 17.1, 53.3, 85.198, 5.2, 78.8}, 
 {"CUB", "North America", "Cuba", "2020-04-11", 564., 49., 15., 0., 49.794, 
  4.326, 1.324, 0., 15057., 1895., 1.329, 0.167, 1236., 0.109, 
  "tests performed", 73.15, 1.1326616*^7, 110.408, 43.1, 14.738, 9.719, "", 
  "", 190.968, 8.27, 17.1, 53.3, 85.198, 5.2, 78.8}, 
 {"CUB", "North America", "Cuba", "2020-04-12", 620., 56., 16., 1., 54.738, 
  4.944, 1.413, 0.088, 17133., 2076., 1.513, 0.183, 1424., 0.126, 
  "tests performed", 73.15, 1.1326616*^7, 110.408, 43.1, 14.738, 9.719, "", 
  "", 190.968, 8.27, 17.1, 53.3, 85.198, 5.2, 78.8}, 
 {"CUB", "North America", "Cuba", "2020-04-13", 669., 49., 18., 2., 59.064, 
  4.326, 1.589, 0.177, 18767., 1634., 1.657, 0.144, 1506., 0.133, 
  "tests performed", 73.15, 1.1326616*^7, 110.408, 43.1, 14.738, 9.719, "", 
  "", 190.968, 8.27, 17.1, 53.3, 85.198, 5.2, 78.8}, 
 {"CUB", "North America", "Cuba", "2020-04-14", 726., 57., 21., 3., 64.097, 
  5.032, 1.854, 0.265, 20451., 1684., 1.806, 0.149, 1577., 0.139, 
  "tests performed", 73.15, 1.1326616*^7, 110.408, 43.1, 14.738, 9.719, "", 
  "", 190.968, 8.27, 17.1, 53.3, 85.198, 5.2, 78.8}, 
 {"CUB", "North America", "Cuba", "2020-04-15", 766., 40., 21., 0., 67.628, 
  3.532, 1.854, 0., 21837., 1386., 1.928, 0.122, 1587., 0.14, 
  "tests performed", 73.15, 1.1326616*^7, 110.408, 43.1, 14.738, 9.719, "", 
  "", 190.968, 8.27, 17.1, 53.3, 85.198, 5.2, 78.8}, 
 {"CUB", "North America", "Cuba", "2020-04-16", 814., 48., 24., 3., 71.866, 
  4.238, 2.119, 0.265, 23317., 1480., 2.059, 0.131, 1613., 0.142, 
  "tests performed", 73.15, 1.1326616*^7, 110.408, 43.1, 14.738, 9.719, "", 
  "", 190.968, 8.27, 17.1, 53.3, 85.198, 5.2, 78.8}, 
 {"CUB", "North America", "Cuba", "2020-04-17", 862., 48., 27., 3., 76.104, 
  4.238, 2.384, 0.265, 25212., 1895., 2.226, 0.167, 1721., 0.152, 
  "tests performed", 83.33, 1.1326616*^7, 110.408, 43.1, 14.738, 9.719, "", 
  "", 190.968, 8.27, 17.1, 53.3, 85.198, 5.2, 78.8}, 
 {"CUB", "North America", "Cuba", "2020-04-18", 923., 61., 31., 4., 81.489, 
  5.386, 2.737, 0.353, 26982., 1770., 2.382, 0.156, 1704., 0.15, 
  "tests performed", 83.33, 1.1326616*^7, 110.408, 43.1, 14.738, 9.719, "", 
  "", 190.968, 8.27, 17.1, 53.3, 85.198, 5.2, 78.8}, 
 {"CUB", "North America", "Cuba", "2020-04-19", 986., 63., 32., 1., 87.052, 
  5.562, 2.825, 0.088, 28598., 1616., 2.525, 0.143, 1638., 0.145, 
  "tests performed", 83.33, 1.1326616*^7, 110.408, 43.1, 14.738, 9.719, "", 
  "", 190.968, 8.27, 17.1, 53.3, 85.198, 5.2, 78.8}, 
 {"CUB", "North America", "Cuba", "2020-04-20", 1035., 49., 34., 2., 91.378, 
  4.326, 3.002, 0.177, 30416., 1818., 2.685, 0.161, 1664., 0.147, 
  "tests performed", 83.33, 1.1326616*^7, 110.408, 43.1, 14.738, 9.719, "", 
  "", 190.968, 8.27, 17.1, 53.3, 85.198, 5.2, 78.8}, 
 {"CUB", "North America", "Cuba", "2020-04-21", 1087., 52., 36., 2., 95.969, 
  4.591, 3.178, 0.177, 32276., 1860., 2.85, 0.164, 1689., 0.149, 
  "tests performed", 83.33, 1.1326616*^7, 110.408, 43.1, 14.738, 9.719, "", 
  "", 190.968, 8.27, 17.1, 53.3, 85.198, 5.2, 78.8}, 
 {"CUB", "North America", "Cuba", "2020-04-22", 1137., 50., 38., 2., 100.383, 
  4.414, 3.355, 0.177, 34243., 1967., 3.023, 0.174, 1772., 0.156, 
  "tests performed", 83.33, 1.1326616*^7, 110.408, 43.1, 14.738, 9.719, "", 
  "", 190.968, 8.27, 17.1, 53.3, 85.198, 5.2, 78.8}, 
 {"CUB", "North America", "Cuba", "2020-04-23", 1189., 52., 40., 2., 104.974, 
  4.591, 3.532, 0.177, 36134., 1891., 3.19, 0.167, 1831., 0.162, 
  "tests performed", 83.33, 1.1326616*^7, 110.408, 43.1, 14.738, 9.719, "", 
  "", 190.968, 8.27, 17.1, 53.3, 85.198, 5.2, 78.8}, 
 {"CUB", "North America", "Cuba", "2020-04-24", 1235., 46., 43., 3., 109.035, 
  4.061, 3.796, 0.265, 37991., 1857., 3.354, 0.164, 1826., 0.161, 
  "tests performed", 83.33, 1.1326616*^7, 110.408, 43.1, 14.738, 9.719, "", 
  "", 190.968, 8.27, 17.1, 53.3, 85.198, 5.2, 78.8}, 
 {"CUB", "North America", "Cuba", "2020-04-25", 1285., 50., 49., 6., 113.45, 
  4.414, 4.326, 0.53, 39828., 1837., 3.516, 0.162, 1835., 0.162, 
  "tests performed", 83.33, 1.1326616*^7, 110.408, 43.1, 14.738, 9.719, "", 
  "", 190.968, 8.27, 17.1, 53.3, 85.198, 5.2, 78.8}, 
 {"CUB", "North America", "Cuba", "2020-04-26", 1337., 52., 51., 2., 118.041, 
  4.591, 4.503, 0.177, 41651., 1823., 3.677, 0.161, 1865., 0.165, 
  "tests performed", 83.33, 1.1326616*^7, 110.408, 43.1, 14.738, 9.719, "", 
  "", 190.968, 8.27, 17.1, 53.3, 85.198, 5.2, 78.8}, 
 {"CUB", "North America", "Cuba", "2020-04-27", 1369., 32., 54., 3., 120.866, 
  2.825, 4.768, 0.265, 43508., 1857., 3.841, 0.164, 1870., 0.165, 
  "tests performed", 83.33, 1.1326616*^7, 110.408, 43.1, 14.738, 9.719, "", 
  "", 190.968, 8.27, 17.1, 53.3, 85.198, 5.2, 78.8}, 
 {"CUB", "North America", "Cuba", "2020-04-28", 1389., 20., 56., 2., 122.632, 
  1.766, 4.944, 0.177, 45344., 1836., 4.003, 0.162, 1867., 0.165, 
  "tests performed", 83.33, 1.1326616*^7, 110.408, 43.1, 14.738, 9.719, "", 
  "", 190.968, 8.27, 17.1, 53.3, 85.198, 5.2, 78.8}, 
 {"CUB", "North America", "Cuba", "2020-04-29", 1437., 48., 58., 2., 126.869, 
  4.238, 5.121, 0.177, 47347., 2003., 4.18, 0.177, 1872., 0.165, 
  "tests performed", 83.33, 1.1326616*^7, 110.408, 43.1, 14.738, 9.719, "", 
  "", 190.968, 8.27, 17.1, 53.3, 85.198, 5.2, 78.8}, 
 {"CUB", "North America", "Cuba", "2020-04-30", 1467., 30., 58., 0., 129.518, 
  2.649, 5.121, 0., 49409., 2062., 4.362, 0.182, 1896., 0.167, 
  "tests performed", 83.33, 1.1326616*^7, 110.408, 43.1, 14.738, 9.719, "", 
  "", 190.968, 8.27, 17.1, 53.3, 85.198, 5.2, 78.8}, 
 {"CUB", "North America", "Cuba", "2020-05-01", 1501., 34., 61., 3., 132.52, 
  3.002, 5.386, 0.265, 51506., 2097., 4.547, 0.185, 1931., 0.17, 
  "tests performed", 83.33, 1.1326616*^7, 110.408, 43.1, 14.738, 9.719, "", 
  "", 190.968, 8.27, 17.1, 53.3, 85.198, 5.2, 78.8}, 
 {"CUB", "North America", "Cuba", "2020-05-02", 1537., 36., 64., 3., 135.698, 
  3.178, 5.65, 0.265, 53545., 2039., 4.727, 0.18, 1960., 0.173, 
  "tests performed", 83.33, 1.1326616*^7, 110.408, 43.1, 14.738, 9.719, "", 
  "", 190.968, 8.27, 17.1, 53.3, 85.198, 5.2, 78.8}, 
 {"CUB", "North America", "Cuba", "2020-05-03", 1611., 74., 66., 2., 142.231, 
  6.533, 5.827, 0.177, 55542., 1997., 4.904, 0.176, 1984., 0.175, 
  "tests performed", 83.33, 1.1326616*^7, 110.408, 43.1, 14.738, 9.719, "", 
  "", 190.968, 8.27, 17.1, 53.3, 85.198, 5.2, 78.8}, 
 {"CUB", "North America", "Cuba", "2020-05-04", 1649., 38., 67., 1., 145.586, 
  3.355, 5.915, 0.088, 57711., 2169., 5.095, 0.191, 2029., 0.179, 
  "tests performed", 83.33, 1.1326616*^7, 110.408, 43.1, 14.738, 9.719, "", 
  "", 190.968, 8.27, 17.1, 53.3, 85.198, 5.2, 78.8}, 
 {"CUB", "North America", "Cuba", "2020-05-05", 1668., 19., 69., 2., 147.264, 
  1.677, 6.092, 0.177, 59648., 1937., 5.266, 0.171, 2043., 0.18, 
  "tests performed", 85.19, 1.1326616*^7, 110.408, 43.1, 14.738, 9.719, "", 
  "", 190.968, 8.27, 17.1, 53.3, 85.198, 5.2, 78.8}, 
 {"CUB", "North America", "Cuba", "2020-05-06", 1685., 17., 69., 0., 148.765, 
  1.501, 6.092, 0., 61613., 1965., 5.44, 0.173, 2038., 0.18, 
  "tests performed", 85.19, 1.1326616*^7, 110.408, 43.1, 14.738, 9.719, "", 
  "", 190.968, 8.27, 17.1, 53.3, 85.198, 5.2, 78.8}, 
 {"CUB", "North America", "Cuba", "2020-05-07", 1703., 18., 69., 0., 150.354, 
  1.589, 6.092, 0., 63560., 1947., 5.612, 0.172, 2022., 0.179, 
  "tests performed", 85.19, 1.1326616*^7, 110.408, 43.1, 14.738, 9.719, "", 
  "", 190.968, 8.27, 17.1, 53.3, 85.198, 5.2, 78.8}, 
 {"CUB", "North America", "Cuba", "2020-05-08", 1729., 26., 73., 4., 152.649, 
  2.295, 6.445, 0.353, 65509., 1949., 5.784, 0.172, 2000., 0.177, 
  "tests performed", 85.19, 1.1326616*^7, 110.408, 43.1, 14.738, 9.719, "", 
  "", 190.968, 8.27, 17.1, 53.3, 85.198, 5.2, 78.8}, 
 {"CUB", "North America", "Cuba", "2020-05-09", 1741., 12., 74., 1., 153.709, 
  1.059, 6.533, 0.088, 67335., 1826., 5.945, 0.161, 1970., 0.174, 
  "tests performed", 85.19, 1.1326616*^7, 110.408, 43.1, 14.738, 9.719, "", 
  "", 190.968, 8.27, 17.1, 53.3, 85.198, 5.2, 78.8}, 
 {"CUB", "North America", "Cuba", "2020-05-10", 1754., 13., 74., 0., 154.856, 
  1.148, 6.533, 0., 69182., 1847., 6.108, 0.163, 1949., 0.172, 
  "tests performed", 85.19, 1.1326616*^7, 110.408, 43.1, 14.738, 9.719, "", 
  "", 190.968, 8.27, 17.1, 53.3, 85.198, 5.2, 78.8}, 
 {"CUB", "North America", "Cuba", "2020-05-11", 1766., 12., 77., 3., 155.916, 
  1.059, 6.798, 0.265, 71157., 1975., 6.282, 0.174, 1921., 0.17, 
  "tests performed", 100., 1.1326616*^7, 110.408, 43.1, 14.738, 9.719, "", 
  "", 190.968, 8.27, 17.1, 53.3, 85.198, 5.2, 78.8}, 
 {"CUB", "North America", "Cuba", "2020-05-12", 1783., 17., 77., 0., 157.417, 
  1.501, 6.798, 0., 73129., 1972., 6.456, 0.174, 1926., 0.17, 
  "tests performed", 100., 1.1326616*^7, 110.408, 43.1, 14.738, 9.719, "", 
  "", 190.968, 8.27, 17.1, 53.3, 85.198, 5.2, 78.8}, 
 {"CUB", "North America", "Cuba", "2020-05-13", 1804., 21., 78., 1., 159.271, 
  1.854, 6.886, 0.088, 75142., 2013., 6.634, 0.178, 1933., 0.171, 
  "tests performed", 100., 1.1326616*^7, 110.408, 43.1, 14.738, 9.719, "", 
  "", 190.968, 8.27, 17.1, 53.3, 85.198, 5.2, 78.8}, 
 {"CUB", "North America", "Cuba", "2020-05-14", 1810., 6., 79., 1., 159.801, 
  0.53, 6.975, 0.088, 77374., 2232., 6.831, 0.197, 1973., 0.174, 
  "tests performed", 100., 1.1326616*^7, 110.408, 43.1, 14.738, 9.719, "", 
  "", 190.968, 8.27, 17.1, 53.3, 85.198, 5.2, 78.8}, 
 {"CUB", "North America", "Cuba", "2020-05-15", 1830., 20., 79., 0., 161.566, 
  1.766, 6.975, 0., 79834., 2460., 7.048, 0.217, 2046., 0.181, 
  "tests performed", 100., 1.1326616*^7, 110.408, 43.1, 14.738, 9.719, "", 
  "", 190.968, 8.27, 17.1, 53.3, 85.198, 5.2, 78.8}, 
 {"CUB", "North America", "Cuba", "2020-05-16", 1840., 10., 79., 0., 162.449, 
  0.883, 6.975, 0., 81917., 2083., 7.232, 0.184, 2083., 0.184, 
  "tests performed", 100., 1.1326616*^7, 110.408, 43.1, 14.738, 9.719, "", 
  "", 190.968, 8.27, 17.1, 53.3, 85.198, 5.2, 78.8}, 
 {"CUB", "North America", "Cuba", "2020-05-17", 1862., 22., 79., 0., 164.392, 
  1.942, 6.975, 0., 83868., 1951., 7.405, 0.172, 2098., 0.185, 
  "tests performed", 100., 1.1326616*^7, 110.408, 43.1, 14.738, 9.719, "", 
  "", 190.968, 8.27, 17.1, 53.3, 85.198, 5.2, 78.8}, 
 {"CUB", "North America", "Cuba", "2020-05-18", 1872., 10., 79., 0., 165.274, 
  0.883, 6.975, 0., 85556., 1688., 7.554, 0.149, 2057., 0.182, 
  "tests performed", 100., 1.1326616*^7, 110.408, 43.1, 14.738, 9.719, "", 
  "", 190.968, 8.27, 17.1, 53.3, 85.198, 5.2, 78.8}, 
 {"CUB", "North America", "Cuba", "2020-05-19", 1881., 9., 79., 0., 166.069, 
  0.795, 6.975, 0., 87288., 1732., 7.706, 0.153, 2023., 0.179, 
  "tests performed", 100., 1.1326616*^7, 110.408, 43.1, 14.738, 9.719, "", 
  "", 190.968, 8.27, 17.1, 53.3, 85.198, 5.2, 78.8}, 
 {"CUB", "North America", "Cuba", "2020-05-20", 1887., 6., 79., 0., 166.599, 
  0.53, 6.975, 0., 89031., 1743., 7.86, 0.154, 1984., 0.175, 
  "tests performed", 100., 1.1326616*^7, 110.408, 43.1, 14.738, 9.719, "", 
  "", 190.968, 8.27, 17.1, 53.3, 85.198, 5.2, 78.8}, 
 {"CUB", "North America", "Cuba", "2020-05-21", 1900., 13., 79., 0., 167.746, 
  1.148, 6.975, 0., 90911., 1880., 8.026, 0.166, 1934., 0.171, 
  "tests performed", 100., 1.1326616*^7, 110.408, 43.1, 14.738, 9.719, "", 
  "", 190.968, 8.27, 17.1, 53.3, 85.198, 5.2, 78.8}, 
 {"CUB", "North America", "Cuba", "2020-05-22", 1908., 8., 80., 1., 168.453, 
  0.706, 7.063, 0.088, 92629., 1718., 8.178, 0.152, 1828., 0.161, 
  "tests performed", 100., 1.1326616*^7, 110.408, 43.1, 14.738, 9.719, "", 
  "", 190.968, 8.27, 17.1, 53.3, 85.198, 5.2, 78.8}, 
 {"CUB", "North America", "Cuba", "2020-05-23", 1916., 8., 81., 1., 169.159, 
  0.706, 7.151, 0.088, 94060., 1431., 8.304, 0.126, 1735., 0.153, 
  "tests performed", 100., 1.1326616*^7, 110.408, 43.1, 14.738, 9.719, "", 
  "", 190.968, 8.27, 17.1, 53.3, 85.198, 5.2, 78.8}, 
 {"CUB", "North America", "Cuba", "2020-05-24", 1931., 15., 81., 0., 170.483, 
  1.324, 7.151, 0., 95511., 1451., 8.432, 0.128, 1663., 0.147, 
  "tests performed", 100., 1.1326616*^7, 110.408, 43.1, 14.738, 9.719, "", 
  "", 190.968, 8.27, 17.1, 53.3, 85.198, 5.2, 78.8}, 
 {"CUB", "North America", "Cuba", "2020-05-25", 1941., 10., 82., 1., 171.366, 
  0.883, 7.24, 0.088, 97003., 1492., 8.564, 0.132, 1635., 0.144, 
  "tests performed", 100., 1.1326616*^7, 110.408, 43.1, 14.738, 9.719, "", 
  "", 190.968, 8.27, 17.1, 53.3, 85.198, 5.2, 78.8}, 
 {"CUB", "North America", "Cuba", "2020-05-26", 1947., 6., 82., 0., 171.896, 
  0.53, 7.24, 0., 98381., 1378., 8.686, 0.122, 1585., 0.14, 
  "tests performed", 100., 1.1326616*^7, 110.408, 43.1, 14.738, 9.719, "", 
  "", 190.968, 8.27, 17.1, 53.3, 85.198, 5.2, 78.8}, 
 {"CUB", "North America", "Cuba", "2020-05-27", 1963., 16., 82., 0., 173.309, 
  1.413, 7.24, 0., 99745., 1364., 8.806, 0.12, 1531., 0.135, 
  "tests performed", 100., 1.1326616*^7, 110.408, 43.1, 14.738, 9.719, "", 
  "", 190.968, 8.27, 17.1, 53.3, 85.198, 5.2, 78.8}, 
 {"CUB", "North America", "Cuba", "2020-05-28", 1974., 11., 82., 0., 174.28, 
  0.971, 7.24, 0., 101108., 1363., 8.927, 0.12, 1457., 0.129, 
  "tests performed", 100., 1.1326616*^7, 110.408, 43.1, 14.738, 9.719, "", 
  "", 190.968, 8.27, 17.1, 53.3, 85.198, 5.2, 78.8}, 
 {"CUB", "North America", "Cuba", "2020-05-29", 1983., 9., 82., 0., 175.074, 
  0.795, 7.24, 0., 103123., 2015., 9.104, 0.178, 1499., 0.132, 
  "tests performed", 100., 1.1326616*^7, 110.408, 43.1, 14.738, 9.719, "", 
  "", 190.968, 8.27, 17.1, 53.3, 85.198, 5.2, 78.8}, 
 {"CUB", "North America", "Cuba", "2020-05-30", 2005., 22., 82., 0., 177.017, 
  1.942, 7.24, 0., 105274., 2151., 9.294, 0.19, 1602., 0.141, 
  "tests performed", 100., 1.1326616*^7, 110.408, 43.1, 14.738, 9.719, "", 
  "", 190.968, 8.27, 17.1, 53.3, 85.198, 5.2, 78.8}, 
 {"CUB", "North America", "Cuba", "2020-05-31", 2025., 20., 83., 1., 178.782, 
  1.766, 7.328, 0.088, 107037., 1763., 9.45, 0.156, 1647., 0.145, 
  "tests performed", 100., 1.1326616*^7, 110.408, 43.1, 14.738, 9.719, "", 
  "", 190.968, 8.27, 17.1, 53.3, 85.198, 5.2, 78.8}, 
 {"CUB", "North America", "Cuba", "2020-06-01", 2045., 20., 83., 0., 180.548, 
  1.766, 7.328, 0., 108389., 1352., 9.569, 0.119, 1627., 0.144, 
  "tests performed", 100., 1.1326616*^7, 110.408, 43.1, 14.738, 9.719, "", 
  "", 190.968, 8.27, 17.1, 53.3, 85.198, 5.2, 78.8}, 
 {"CUB", "North America", "Cuba", "2020-06-02", 2083., 38., 83., 0., 183.903, 
  3.355, 7.328, 0., 110349., 1960., 9.742, 0.173, 1710., 0.151, 
  "tests performed", 100., 1.1326616*^7, 110.408, 43.1, 14.738, 9.719, "", 
  "", 190.968, 8.27, 17.1, 53.3, 85.198, 5.2, 78.8}, 
 {"CUB", "North America", "Cuba", "2020-06-03", 2092., 9., 83., 0., 184.698, 
  0.795, 7.328, 0., 112449., 2100., 9.928, 0.185, 1815., 0.16, 
  "tests performed", 100., 1.1326616*^7, 110.408, 43.1, 14.738, 9.719, "", 
  "", 190.968, 8.27, 17.1, 53.3, 85.198, 5.2, 78.8}, 
 {"CUB", "North America", "Cuba", "2020-06-04", 2107., 15., 83., 0., 186.022, 
  1.324, 7.328, 0., 114464., 2015., 10.106, 0.178, 1908., 0.168, 
  "tests performed", 100., 1.1326616*^7, 110.408, 43.1, 14.738, 9.719, "", 
  "", 190.968, 8.27, 17.1, 53.3, 85.198, 5.2, 78.8}, 
 {"CUB", "North America", "Cuba", "2020-06-05", 2119., 12., 83., 0., 187.081, 
  1.059, 7.328, 0., 116468., 2004., 10.283, 0.177, 1906., 0.168, 
  "tests performed", 100., 1.1326616*^7, 110.408, 43.1, 14.738, 9.719, "", 
  "", 190.968, 8.27, 17.1, 53.3, 85.198, 5.2, 78.8}, 
 {"CUB", "North America", "Cuba", "2020-06-06", 2133., 14., 83., 0., 188.317, 
  1.236, 7.328, 0., 118488., 2020., 10.461, 0.178, 1888., 0.167, 
  "tests performed", 100., 1.1326616*^7, 110.408, 43.1, 14.738, 9.719, "", 
  "", 190.968, 8.27, 17.1, 53.3, 85.198, 5.2, 78.8}, 
 {"CUB", "North America", "Cuba", "2020-06-07", 2173., 40., 83., 0., 191.849, 
  3.532, 7.328, 0., 120536., 2048., 10.642, 0.181, 1928., 0.17, 
  "tests performed", 100., 1.1326616*^7, 110.408, 43.1, 14.738, 9.719, "", 
  "", 190.968, 8.27, 17.1, 53.3, 85.198, 5.2, 78.8}, 
 {"CUB", "North America", "Cuba", "2020-06-08", 2191., 18., 83., 0., 193.438, 
  1.589, 7.328, 0., 122603., 2067., 10.824, 0.182, 2031., 0.179, 
  "tests performed", 100., 1.1326616*^7, 110.408, 43.1, 14.738, 9.719, "", 
  "", 190.968, 8.27, 17.1, 53.3, 85.198, 5.2, 78.8}, 
 {"CUB", "North America", "Cuba", "2020-06-09", 2200., 9., 83., 0., 194.233, 
  0.795, 7.328, 0., 124947., 2344., 11.031, 0.207, 2085., 0.184, 
  "tests performed", 100., 1.1326616*^7, 110.408, 43.1, 14.738, 9.719, "", 
  "", 190.968, 8.27, 17.1, 53.3, 85.198, 5.2, 78.8}, 
 {"CUB", "North America", "Cuba", "2020-06-10", 2205., 5., 83., 0., 194.674, 
  0.441, 7.328, 0., 127042., 2095., 11.216, 0.185, 2085., 0.184, 
  "tests performed", 100., 1.1326616*^7, 110.408, 43.1, 14.738, 9.719, "", 
  "", 190.968, 8.27, 17.1, 53.3, 85.198, 5.2, 78.8}, 
 {"CUB", "North America", "Cuba", "2020-06-11", 2211., 6., 83., 0., 195.204, 
  0.53, 7.328, 0., 129132., 2090., 11.401, 0.185, 2095., 0.185, 
  "tests performed", 100., 1.1326616*^7, 110.408, 43.1, 14.738, 9.719, "", 
  "", 190.968, 8.27, 17.1, 53.3, 85.198, 5.2, 78.8}, 
 {"CUB", "North America", "Cuba", "2020-06-12", 2219., 8., 84., 1., 195.91, 
  0.706, 7.416, 0.088, 131628., 2496., 11.621, 0.22, 2166., 0.191, 
  "tests performed", 100., 1.1326616*^7, 110.408, 43.1, 14.738, 9.719, "", 
  "", 190.968, 8.27, 17.1, 53.3, 85.198, 5.2, 78.8}, 
 {"CUB", "North America", "Cuba", "2020-06-13", 2233., 14., 84., 0., 197.146, 
  1.236, 7.416, 0., 133763., 2135., 11.81, 0.188, 2182., 0.193, 
  "tests performed", 100., 1.1326616*^7, 110.408, 43.1, 14.738, 9.719, "", 
  "", 190.968, 8.27, 17.1, 53.3, 85.198, 5.2, 78.8}, 
 {"CUB", "North America", "Cuba", "2020-06-14", 2238., 5., 84., 0., 197.588, 
  0.441, 7.416, 0., 136249., 2486., 12.029, 0.219, 2245., 0.198, 
  "tests performed", 100., 1.1326616*^7, 110.408, 43.1, 14.738, 9.719, "", 
  "", 190.968, 8.27, 17.1, 53.3, 85.198, 5.2, 78.8}, 
 {"CUB", "North America", "Cuba", "2020-06-15", 2248., 10., 84., 0., 198.471, 
  0.883, 7.416, 0., 138831., 2582., 12.257, 0.228, 2318., 0.205, 
  "tests performed", 100., 1.1326616*^7, 110.408, 43.1, 14.738, 9.719, "", 
  "", 190.968, 8.27, 17.1, 53.3, 85.198, 5.2, 78.8}, 
 {"CUB", "North America", "Cuba", "2020-06-16", 2262., 14., 84., 0., 199.707, 
  1.236, 7.416, 0., 141151., 2320., 12.462, 0.205, 2315., 0.204, 
  "tests performed", 100., 1.1326616*^7, 110.408, 43.1, 14.738, 9.719, "", 
  "", 190.968, 8.27, 17.1, 53.3, 85.198, 5.2, 78.8}, 
 {"CUB", "North America", "Cuba", "2020-06-17", 2273., 11., 84., 0., 200.678, 
  0.971, 7.416, 0., 143733., 2582., 12.69, 0.228, 2384., 0.21, 
  "tests performed", 100., 1.1326616*^7, 110.408, 43.1, 14.738, 9.719, "", 
  "", 190.968, 8.27, 17.1, 53.3, 85.198, 5.2, 78.8}, 
 {"CUB", "North America", "Cuba", "2020-06-18", 2280., 7., 84., 0., 201.296, 
  0.618, 7.416, 0., 146276., 2543., 12.914, 0.225, 2449., 0.216, 
  "tests performed", 86.11, 1.1326616*^7, 110.408, 43.1, 14.738, 9.719, "", 
  "", 190.968, 8.27, 17.1, 53.3, 85.198, 5.2, 78.8}, 
 {"CUB", "North America", "Cuba", "2020-06-19", 2295., 15., 85., 1., 202.62, 
  1.324, 7.504, 0.088, 148812., 2536., 13.138, 0.224, 2455., 0.217, 
  "tests performed", 86.11, 1.1326616*^7, 110.408, 43.1, 14.738, 9.719, "", 
  "", 190.968, 8.27, 17.1, 53.3, 85.198, 5.2, 78.8}, 
 {"CUB", "North America", "Cuba", "2020-06-20", 2305., 10., 85., 0., 203.503, 
  0.883, 7.504, 0., 151164., 2352., 13.346, 0.208, 2486., 0.219, 
  "tests performed", 86.11, 1.1326616*^7, 110.408, 43.1, 14.738, 9.719, "", 
  "", 190.968, 8.27, 17.1, 53.3, 85.198, 5.2, 78.8}, 
 {"CUB", "North America", "Cuba", "2020-06-21", 2309., 4., 85., 0., 203.856, 
  0.353, 7.504, 0., 153233., 2069., 13.529, 0.183, 2426., 0.214, 
  "tests performed", 86.11, 1.1326616*^7, 110.408, 43.1, 14.738, 9.719, "", 
  "", 190.968, 8.27, 17.1, 53.3, 85.198, 5.2, 78.8}, 
 {"CUB", "North America", "Cuba", "2020-06-22", 2312., 3., 85., 0., 204.121, 
  0.265, 7.504, 0., 155381., 2148., 13.718, 0.19, 2364., 0.209, 
  "tests performed", 86.11, 1.1326616*^7, 110.408, 43.1, 14.738, 9.719, "", 
  "", 190.968, 8.27, 17.1, 53.3, 85.198, 5.2, 78.8}, 
 {"CUB", "North America", "Cuba", "2020-06-23", 2315., 3., 85., 0., 204.386, 
  0.265, 7.504, 0., 157387., 2006., 13.895, 0.177, 2319., 0.205, 
  "tests performed", 86.11, 1.1326616*^7, 110.408, 43.1, 14.738, 9.719, "", 
  "", 190.968, 8.27, 17.1, 53.3, 85.198, 5.2, 78.8}, 
 {"CUB", "North America", "Cuba", "2020-06-24", 2318., 3., 85., 0., 204.651, 
  0.265, 7.504, 0., 159571., 2184., 14.088, 0.193, 2263., 0.2, 
  "tests performed", 86.11, 1.1326616*^7, 110.408, 43.1, 14.738, 9.719, "", 
  "", 190.968, 8.27, 17.1, 53.3, 85.198, 5.2, 78.8}, 
 {"CUB", "North America", "Cuba", "2020-06-25", 2319., 1., 85., 0., 204.739, 
  0.088, 7.504, 0., 161674., 2103., 14.274, 0.186, 2200., 0.194, 
  "tests performed", 86.11, 1.1326616*^7, 110.408, 43.1, 14.738, 9.719, "", 
  "", 190.968, 8.27, 17.1, 53.3, 85.198, 5.2, 78.8}, 
 {"CUB", "North America", "Cuba", "2020-06-26", 2321., 2., 85., 0., 204.916, 
  0.177, 7.504, 0., 163962., 2288., 14.476, 0.202, 2164., 0.191, 
  "tests performed", 86.11, 1.1326616*^7, 110.408, 43.1, 14.738, 9.719, "", 
  "", 190.968, 8.27, 17.1, 53.3, 85.198, 5.2, 78.8}, 
 {"CUB", "North America", "Cuba", "2020-06-27", 2325., 4., 85., 0., 205.269, 
  0.353, 7.504, 0., 166335., 2373., 14.685, 0.21, 2167., 0.191, 
  "tests performed", 86.11, 1.1326616*^7, 110.408, 43.1, 14.738, 9.719, "", 
  "", 190.968, 8.27, 17.1, 53.3, 85.198, 5.2, 78.8}, 
 {"CUB", "North America", "Cuba", "2020-06-28", 2330., 5., 86., 1., 205.71, 
  0.441, 7.593, 0.088, 168545., 2210., 14.88, 0.195, 2187., 0.193, 
  "tests performed", 86.11, 1.1326616*^7, 110.408, 43.1, 14.738, 9.719, "", 
  "", 190.968, 8.27, 17.1, 53.3, 85.198, 5.2, 78.8}, 
 {"CUB", "North America", "Cuba", "2020-06-29", 2332., 2., 86., 0., 205.887, 
  0.177, 7.593, 0., 170791., 2246., 15.079, 0.198, 2201., 0.194, 
  "tests performed", 86.11, 1.1326616*^7, 110.408, 43.1, 14.738, 9.719, "", 
  "", 190.968, 8.27, 17.1, 53.3, 85.198, 5.2, 78.8}, 
 {"CUB", "North America", "Cuba", "2020-06-30", 2340., 8., 86., 0., 206.593, 
  0.706, 7.593, 0., 173063., 2272., 15.279, 0.201, 2239., 0.198, 
  "tests performed", 86.11, 1.1326616*^7, 110.408, 43.1, 14.738, 9.719, "", 
  "", 190.968, 8.27, 17.1, 53.3, 85.198, 5.2, 78.8}, 
 {"CUB", "North America", "Cuba", "2020-07-01", 2341., 1., 86., 0., 206.681, 
  0.088, 7.593, 0., 175372., 2309., 15.483, 0.204, 2257., 0.199, 
  "tests performed", 86.11, 1.1326616*^7, 110.408, 43.1, 14.738, 9.719, "", 
  "", 190.968, 8.27, 17.1, 53.3, 85.198, 5.2, 78.8}, 
 {"CUB", "North America", "Cuba", "2020-07-02", 2348., 7., 86., 0., 207.299, 
  0.618, 7.593, 0., 178062., 2690., 15.721, 0.237, 2341., 0.207, 
  "tests performed", 86.11, 1.1326616*^7, 110.408, 43.1, 14.738, 9.719, "", 
  "", 190.968, 8.27, 17.1, 53.3, 85.198, 5.2, 78.8}, 
 {"CUB", "North America", "Cuba", "2020-07-03", 2353., 5., 86., 0., 207.741, 
  0.441, 7.593, 0., 180697., 2635., 15.953, 0.233, 2391., 0.211, 
  "tests performed", 62.04, 1.1326616*^7, 110.408, 43.1, 14.738, 9.719, "", 
  "", 190.968, 8.27, 17.1, 53.3, 85.198, 5.2, 78.8}, 
 {"CUB", "North America", "Cuba", "2020-07-04", 2361., 8., 86., 0., 208.447, 
  0.706, 7.593, 0., 183143., 2446., 16.169, 0.216, 2401., 0.212, 
  "tests performed", 62.04, 1.1326616*^7, 110.408, 43.1, 14.738, 9.719, "", 
  "", 190.968, 8.27, 17.1, 53.3, 85.198, 5.2, 78.8}, 
 {"CUB", "North America", "Cuba", "2020-07-05", 2369., 8., 86., 0., 209.153, 
  0.706, 7.593, 0., 186518., 3375., 16.467, 0.298, 2568., 0.227, 
  "tests performed", 62.04, 1.1326616*^7, 110.408, 43.1, 14.738, 9.719, "", 
  "", 190.968, 8.27, 17.1, 53.3, 85.198, 5.2, 78.8}, 
 {"CUB", "North America", "Cuba", "2020-07-06", 2372., 3., 86., 0., 209.418, 
  0.265, 7.593, 0., 189599., 3081., 16.739, 0.272, 2687., 0.237, 
  "tests performed", 62.04, 1.1326616*^7, 110.408, 43.1, 14.738, 9.719, "", 
  "", 190.968, 8.27, 17.1, 53.3, 85.198, 5.2, 78.8}, 
 {"CUB", "North America", "Cuba", "2020-07-07", 2380., 8., 86., 0., 210.125, 
  0.706, 7.593, 0., "", "", "", "", "", "", "", "", 1.1326616*^7, 110.408, 
  43.1, 14.738, 9.719, "", "", 190.968, 8.27, 17.1, 53.3, 85.198, 5.2, 78.8}, 
 {"CUB", "North America", "Cuba", "2020-07-08", 2395., 15., 86., 0., 211.449, 
  1.324, 7.593, 0., "", "", "", "", "", "", "", "", 1.1326616*^7, 110.408, 
  43.1, 14.738, 9.719, "", "", 190.968, 8.27, 17.1, 53.3, 85.198, 5.2, 78.8}, 
 {"CUW", "North America", "Curacao", "2020-03-13", 1., 1., 0., 0., 6.094, 
  6.094, 0., 0., "", "", "", "", "", "", "", "", 164100., 362.644, 41.7, 
  16.367, 10.068, "", "", "", 11.62, "", "", "", "", 78.88}, 
 {"CUW", "North America", "Curacao", "2020-03-20", 3., 2., 0., 0., 18.282, 
  12.188, 0., 0., "", "", "", "", "", "", "", "", 164100., 362.644, 41.7, 
  16.367, 10.068, "", "", "", 11.62, "", "", "", "", 78.88}, 
 {"CUW", "North America", "Curacao", "2020-03-24", 6., 3., 0., 0., 36.563, 
  18.282, 0., 0., "", "", "", "", "", "", "", "", 164100., 362.644, 41.7, 
  16.367, 10.068, "", "", "", 11.62, "", "", "", "", 78.88}, 
 {"CUW", "North America", "Curacao", "2020-03-26", 6., 0., 1., 1., 36.563, 
  0., 6.094, 6.094, "", "", "", "", "", "", "", "", 164100., 362.644, 41.7, 
  16.367, 10.068, "", "", "", 11.62, "", "", "", "", 78.88}, 
 {"CUW", "North America", "Curacao", "2020-03-27", 7., 1., 1., 0., 42.657, 
  6.094, 6.094, 0., "", "", "", "", "", "", "", "", 164100., 362.644, 41.7, 
  16.367, 10.068, "", "", "", 11.62, "", "", "", "", 78.88}, 
 {"CUW", "North America", "Curacao", "2020-03-28", 8., 1., 1., 0., 48.751, 
  6.094, 6.094, 0., "", "", "", "", "", "", "", "", 164100., 362.644, 41.7, 
  16.367, 10.068, "", "", "", 11.62, "", "", "", "", 78.88}, 
 {"CUW", "North America", "Curacao", "2020-03-29", 8., 0., 1., 0., 48.751, 
  0., 6.094, 0., "", "", "", "", "", "", "", "", 164100., 362.644, 41.7, 
  16.367, 10.068, "", "", "", 11.62, "", "", "", "", 78.88}, 
 {"CUW", "North America", "Curacao", "2020-03-30", 9., 1., 1., 0., 54.845, 
  6.094, 6.094, 0., "", "", "", "", "", "", "", "", 164100., 362.644, 41.7, 
  16.367, 10.068, "", "", "", 11.62, "", "", "", "", 78.88}, 
 {"CUW", "North America", "Curacao", "2020-04-01", 11., 2., 1., 0., 67.032, 
  12.188, 6.094, 0., "", "", "", "", "", "", "", "", 164100., 362.644, 41.7, 
  16.367, 10.068, "", "", "", 11.62, "", "", "", "", 78.88}, 
 {"CUW", "North America", "Curacao", "2020-04-02", 11., 0., 1., 0., 67.032, 
  0., 6.094, 0., "", "", "", "", "", "", "", "", 164100., 362.644, 41.7, 
  16.367, 10.068, "", "", "", 11.62, "", "", "", "", 78.88}, 
 {"CUW", "North America", "Curacao", "2020-04-03", 11., 0., 1., 0., 67.032, 
  0., 6.094, 0., "", "", "", "", "", "", "", "", 164100., 362.644, 41.7, 
  16.367, 10.068, "", "", "", 11.62, "", "", "", "", 78.88}, 
 {"CUW", "North America", "Curacao", "2020-04-04", 11., 0., 1., 0., 67.032, 
  0., 6.094, 0., "", "", "", "", "", "", "", "", 164100., 362.644, 41.7, 
  16.367, 10.068, "", "", "", 11.62, "", "", "", "", 78.88}, 
 {"CUW", "North America", "Curacao", "2020-04-05", 11., 0., 1., 0., 67.032, 
  0., 6.094, 0., "", "", "", "", "", "", "", "", 164100., 362.644, 41.7, 
  16.367, 10.068, "", "", "", 11.62, "", "", "", "", 78.88}, 
 {"CUW", "North America", "Curacao", "2020-04-06", 11., 0., 1., 0., 67.032, 
  0., 6.094, 0., "", "", "", "", "", "", "", "", 164100., 362.644, 41.7, 
  16.367, 10.068, "", "", "", 11.62, "", "", "", "", 78.88}, 
 {"CUW", "North America", "Curacao", "2020-04-07", 13., 2., 1., 0., 79.22, 
  12.188, 6.094, 0., "", "", "", "", "", "", "", "", 164100., 362.644, 41.7, 
  16.367, 10.068, "", "", "", 11.62, "", "", "", "", 78.88}, 
 {"CUW", "North America", "Curacao", "2020-04-08", 13., 0., 1., 0., 79.22, 
  0., 6.094, 0., "", "", "", "", "", "", "", "", 164100., 362.644, 41.7, 
  16.367, 10.068, "", "", "", 11.62, "", "", "", "", 78.88}, 
 {"CUW", "North America", "Curacao", "2020-04-09", 14., 1., 1., 0., 85.314, 
  6.094, 6.094, 0., "", "", "", "", "", "", "", "", 164100., 362.644, 41.7, 
  16.367, 10.068, "", "", "", 11.62, "", "", "", "", 78.88}, 
 {"CUW", "North America", "Curacao", "2020-04-10", 14., 0., 1., 0., 85.314, 
  0., 6.094, 0., "", "", "", "", "", "", "", "", 164100., 362.644, 41.7, 
  16.367, 10.068, "", "", "", 11.62, "", "", "", "", 78.88}, 
 {"CUW", "North America", "Curacao", "2020-04-11", 14., 0., 1., 0., 85.314, 
  0., 6.094, 0., "", "", "", "", "", "", "", "", 164100., 362.644, 41.7, 
  16.367, 10.068, "", "", "", 11.62, "", "", "", "", 78.88}, 
 {"CUW", "North America", "Curacao", "2020-04-12", 14., 0., 1., 0., 85.314, 
  0., 6.094, 0., "", "", "", "", "", "", "", "", 164100., 362.644, 41.7, 
  16.367, 10.068, "", "", "", 11.62, "", "", "", "", 78.88}, 
 {"CUW", "North America", "Curacao", "2020-04-13", 14., 0., 1., 0., 85.314, 
  0., 6.094, 0., "", "", "", "", "", "", "", "", 164100., 362.644, 41.7, 
  16.367, 10.068, "", "", "", 11.62, "", "", "", "", 78.88}, 
 {"CUW", "North America", "Curacao", "2020-04-14", 14., 0., 1., 0., 85.314, 
  0., 6.094, 0., "", "", "", "", "", "", "", "", 164100., 362.644, 41.7, 
  16.367, 10.068, "", "", "", 11.62, "", "", "", "", 78.88}, 
 {"CUW", "North America", "Curacao", "2020-04-15", 14., 0., 1., 0., 85.314, 
  0., 6.094, 0., "", "", "", "", "", "", "", "", 164100., 362.644, 41.7, 
  16.367, 10.068, "", "", "", 11.62, "", "", "", "", 78.88}, 
 {"CUW", "North America", "Curacao", "2020-04-16", 14., 0., 1., 0., 85.314, 
  0., 6.094, 0., "", "", "", "", "", "", "", "", 164100., 362.644, 41.7, 
  16.367, 10.068, "", "", "", 11.62, "", "", "", "", 78.88}, 
 {"CUW", "North America", "Curacao", "2020-04-17", 14., 0., 1., 0., 85.314, 
  0., 6.094, 0., "", "", "", "", "", "", "", "", 164100., 362.644, 41.7, 
  16.367, 10.068, "", "", "", 11.62, "", "", "", "", 78.88}, 
 {"CUW", "North America", "Curacao", "2020-04-18", 14., 0., 1., 0., 85.314, 
  0., 6.094, 0., "", "", "", "", "", "", "", "", 164100., 362.644, 41.7, 
  16.367, 10.068, "", "", "", 11.62, "", "", "", "", 78.88}, 
 {"CUW", "North America", "Curacao", "2020-04-19", 14., 0., 1., 0., 85.314, 
  0., 6.094, 0., "", "", "", "", "", "", "", "", 164100., 362.644, 41.7, 
  16.367, 10.068, "", "", "", 11.62, "", "", "", "", 78.88}, 
 {"CUW", "North America", "Curacao", "2020-04-20", 14., 0., 1., 0., 85.314, 
  0., 6.094, 0., "", "", "", "", "", "", "", "", 164100., 362.644, 41.7, 
  16.367, 10.068, "", "", "", 11.62, "", "", "", "", 78.88}, 
 {"CUW", "North America", "Curacao", "2020-04-21", 14., 0., 1., 0., 85.314, 
  0., 6.094, 0., "", "", "", "", "", "", "", "", 164100., 362.644, 41.7, 
  16.367, 10.068, "", "", "", 11.62, "", "", "", "", 78.88}, 
 {"CUW", "North America", "Curacao", "2020-04-22", 14., 0., 1., 0., 85.314, 
  0., 6.094, 0., "", "", "", "", "", "", "", "", 164100., 362.644, 41.7, 
  16.367, 10.068, "", "", "", 11.62, "", "", "", "", 78.88}, 
 {"CUW", "North America", "Curacao", "2020-04-23", 14., 0., 1., 0., 85.314, 
  0., 6.094, 0., "", "", "", "", "", "", "", "", 164100., 362.644, 41.7, 
  16.367, 10.068, "", "", "", 11.62, "", "", "", "", 78.88}, 
 {"CUW", "North America", "Curacao", "2020-04-24", 14., 0., 1., 0., 85.314, 
  0., 6.094, 0., "", "", "", "", "", "", "", "", 164100., 362.644, 41.7, 
  16.367, 10.068, "", "", "", 11.62, "", "", "", "", 78.88}, 
 {"CUW", "North America", "Curacao", "2020-04-25", 16., 2., 1., 0., 97.502, 
  12.188, 6.094, 0., "", "", "", "", "", "", "", "", 164100., 362.644, 41.7, 
  16.367, 10.068, "", "", "", 11.62, "", "", "", "", 78.88}, 
 {"CUW", "North America", "Curacao", "2020-04-26", 16., 0., 1., 0., 97.502, 
  0., 6.094, 0., "", "", "", "", "", "", "", "", 164100., 362.644, 41.7, 
  16.367, 10.068, "", "", "", 11.62, "", "", "", "", 78.88}, 
 {"CUW", "North America", "Curacao", "2020-04-27", 16., 0., 1., 0., 97.502, 
  0., 6.094, 0., "", "", "", "", "", "", "", "", 164100., 362.644, 41.7, 
  16.367, 10.068, "", "", "", 11.62, "", "", "", "", 78.88}, 
 {"CUW", "North America", "Curacao", "2020-04-28", 16., 0., 1., 0., 97.502, 
  0., 6.094, 0., "", "", "", "", "", "", "", "", 164100., 362.644, 41.7, 
  16.367, 10.068, "", "", "", 11.62, "", "", "", "", 78.88}, 
 {"CUW", "North America", "Curacao", "2020-04-29", 16., 0., 1., 0., 97.502, 
  0., 6.094, 0., "", "", "", "", "", "", "", "", 164100., 362.644, 41.7, 
  16.367, 10.068, "", "", "", 11.62, "", "", "", "", 78.88}, 
 {"CUW", "North America", "Curacao", "2020-04-30", 16., 0., 1., 0., 97.502, 
  0., 6.094, 0., "", "", "", "", "", "", "", "", 164100., 362.644, 41.7, 
  16.367, 10.068, "", "", "", 11.62, "", "", "", "", 78.88}, 
 {"CUW", "North America", "Curacao", "2020-05-01", 16., 0., 1., 0., 97.502, 
  0., 6.094, 0., "", "", "", "", "", "", "", "", 164100., 362.644, 41.7, 
  16.367, 10.068, "", "", "", 11.62, "", "", "", "", 78.88}, 
 {"CUW", "North America", "Curacao", "2020-05-02", 16., 0., 1., 0., 97.502, 
  0., 6.094, 0., "", "", "", "", "", "", "", "", 164100., 362.644, 41.7, 
  16.367, 10.068, "", "", "", 11.62, "", "", "", "", 78.88}, 
 {"CUW", "North America", "Curacao", "2020-05-03", 16., 0., 1., 0., 97.502, 
  0., 6.094, 0., "", "", "", "", "", "", "", "", 164100., 362.644, 41.7, 
  16.367, 10.068, "", "", "", 11.62, "", "", "", "", 78.88}, 
 {"CUW", "North America", "Curacao", "2020-05-04", 16., 0., 1., 0., 97.502, 
  0., 6.094, 0., "", "", "", "", "", "", "", "", 164100., 362.644, 41.7, 
  16.367, 10.068, "", "", "", 11.62, "", "", "", "", 78.88}, 
 {"CUW", "North America", "Curacao", "2020-05-05", 16., 0., 1., 0., 97.502, 
  0., 6.094, 0., "", "", "", "", "", "", "", "", 164100., 362.644, 41.7, 
  16.367, 10.068, "", "", "", 11.62, "", "", "", "", 78.88}, 
 {"CUW", "North America", "Curacao", "2020-05-06", 16., 0., 1., 0., 97.502, 
  0., 6.094, 0., "", "", "", "", "", "", "", "", 164100., 362.644, 41.7, 
  16.367, 10.068, "", "", "", 11.62, "", "", "", "", 78.88}, 
 {"CUW", "North America", "Curacao", "2020-05-07", 16., 0., 1., 0., 97.502, 
  0., 6.094, 0., "", "", "", "", "", "", "", "", 164100., 362.644, 41.7, 
  16.367, 10.068, "", "", "", 11.62, "", "", "", "", 78.88}, 
 {"CUW", "North America", "Curacao", "2020-05-08", 16., 0., 1., 0., 97.502, 
  0., 6.094, 0., "", "", "", "", "", "", "", "", 164100., 362.644, 41.7, 
  16.367, 10.068, "", "", "", 11.62, "", "", "", "", 78.88}, 
 {"CUW", "North America", "Curacao", "2020-05-09", 16., 0., 1., 0., 97.502, 
  0., 6.094, 0., "", "", "", "", "", "", "", "", 164100., 362.644, 41.7, 
  16.367, 10.068, "", "", "", 11.62, "", "", "", "", 78.88}, 
 {"CUW", "North America", "Curacao", "2020-05-10", 16., 0., 1., 0., 97.502, 
  0., 6.094, 0., "", "", "", "", "", "", "", "", 164100., 362.644, 41.7, 
  16.367, 10.068, "", "", "", 11.62, "", "", "", "", 78.88}, 
 {"CUW", "North America", "Curacao", "2020-05-11", 16., 0., 1., 0., 97.502, 
  0., 6.094, 0., "", "", "", "", "", "", "", "", 164100., 362.644, 41.7, 
  16.367, 10.068, "", "", "", 11.62, "", "", "", "", 78.88}, 
 {"CUW", "North America", "Curacao", "2020-05-12", 16., 0., 1., 0., 97.502, 
  0., 6.094, 0., "", "", "", "", "", "", "", "", 164100., 362.644, 41.7, 
  16.367, 10.068, "", "", "", 11.62, "", "", "", "", 78.88}, 
 {"CUW", "North America", "Curacao", "2020-05-13", 16., 0., 1., 0., 97.502, 
  0., 6.094, 0., "", "", "", "", "", "", "", "", 164100., 362.644, 41.7, 
  16.367, 10.068, "", "", "", 11.62, "", "", "", "", 78.88}, 
 {"CUW", "North America", "Curacao", "2020-05-14", 16., 0., 1., 0., 97.502, 
  0., 6.094, 0., "", "", "", "", "", "", "", "", 164100., 362.644, 41.7, 
  16.367, 10.068, "", "", "", 11.62, "", "", "", "", 78.88}, 
 {"CUW", "North America", "Curacao", "2020-05-15", 16., 0., 1., 0., 97.502, 
  0., 6.094, 0., "", "", "", "", "", "", "", "", 164100., 362.644, 41.7, 
  16.367, 10.068, "", "", "", 11.62, "", "", "", "", 78.88}, 
 {"CUW", "North America", "Curacao", "2020-05-16", 16., 0., 1., 0., 97.502, 
  0., 6.094, 0., "", "", "", "", "", "", "", "", 164100., 362.644, 41.7, 
  16.367, 10.068, "", "", "", 11.62, "", "", "", "", 78.88}, 
 {"CUW", "North America", "Curacao", "2020-05-17", 16., 0., 1., 0., 97.502, 
  0., 6.094, 0., "", "", "", "", "", "", "", "", 164100., 362.644, 41.7, 
  16.367, 10.068, "", "", "", 11.62, "", "", "", "", 78.88}, 
 {"CUW", "North America", "Curacao", "2020-05-18", 16., 0., 1., 0., 97.502, 
  0., 6.094, 0., "", "", "", "", "", "", "", "", 164100., 362.644, 41.7, 
  16.367, 10.068, "", "", "", 11.62, "", "", "", "", 78.88}, 
 {"CUW", "North America", "Curacao", "2020-05-19", 16., 0., 1., 0., 97.502, 
  0., 6.094, 0., "", "", "", "", "", "", "", "", 164100., 362.644, 41.7, 
  16.367, 10.068, "", "", "", 11.62, "", "", "", "", 78.88}, 
 {"CUW", "North America", "Curacao", "2020-05-20", 16., 0., 1., 0., 97.502, 
  0., 6.094, 0., "", "", "", "", "", "", "", "", 164100., 362.644, 41.7, 
  16.367, 10.068, "", "", "", 11.62, "", "", "", "", 78.88}, 
 {"CUW", "North America", "Curacao", "2020-05-21", 16., 0., 1., 0., 97.502, 
  0., 6.094, 0., "", "", "", "", "", "", "", "", 164100., 362.644, 41.7, 
  16.367, 10.068, "", "", "", 11.62, "", "", "", "", 78.88}, 
 {"CUW", "North America", "Curacao", "2020-05-22", 16., 0., 1., 0., 97.502, 
  0., 6.094, 0., "", "", "", "", "", "", "", "", 164100., 362.644, 41.7, 
  16.367, 10.068, "", "", "", 11.62, "", "", "", "", 78.88}, 
 {"CUW", "North America", "Curacao", "2020-05-23", 16., 0., 1., 0., 97.502, 
  0., 6.094, 0., "", "", "", "", "", "", "", "", 164100., 362.644, 41.7, 
  16.367, 10.068, "", "", "", 11.62, "", "", "", "", 78.88}, 
 {"CUW", "North America", "Curacao", "2020-05-24", 16., 0., 1., 0., 97.502, 
  0., 6.094, 0., "", "", "", "", "", "", "", "", 164100., 362.644, 41.7, 
  16.367, 10.068, "", "", "", 11.62, "", "", "", "", 78.88}, 
 {"CUW", "North America", "Curacao", "2020-05-25", 17., 1., 1., 0., 103.595, 
  6.094, 6.094, 0., "", "", "", "", "", "", "", "", 164100., 362.644, 41.7, 
  16.367, 10.068, "", "", "", 11.62, "", "", "", "", 78.88}, 
 {"CUW", "North America", "Curacao", "2020-05-26", 18., 1., 1., 0., 109.689, 
  6.094, 6.094, 0., "", "", "", "", "", "", "", "", 164100., 362.644, 41.7, 
  16.367, 10.068, "", "", "", 11.62, "", "", "", "", 78.88}, 
 {"CUW", "North America", "Curacao", "2020-05-27", 18., 0., 1., 0., 109.689, 
  0., 6.094, 0., "", "", "", "", "", "", "", "", 164100., 362.644, 41.7, 
  16.367, 10.068, "", "", "", 11.62, "", "", "", "", 78.88}, 
 {"CUW", "North America", "Curacao", "2020-05-28", 18., 0., 1., 0., 109.689, 
  0., 6.094, 0., "", "", "", "", "", "", "", "", 164100., 362.644, 41.7, 
  16.367, 10.068, "", "", "", 11.62, "", "", "", "", 78.88}, 
 {"CUW", "North America", "Curacao", "2020-05-29", 19., 1., 1., 0., 115.783, 
  6.094, 6.094, 0., "", "", "", "", "", "", "", "", 164100., 362.644, 41.7, 
  16.367, 10.068, "", "", "", 11.62, "", "", "", "", 78.88}, 
 {"CUW", "North America", "Curacao", "2020-05-30", 19., 0., 1., 0., 115.783, 
  0., 6.094, 0., "", "", "", "", "", "", "", "", 164100., 362.644, 41.7, 
  16.367, 10.068, "", "", "", 11.62, "", "", "", "", 78.88}, 
 {"CUW", "North America", "Curacao", "2020-05-31", 19., 0., 1., 0., 115.783, 
  0., 6.094, 0., "", "", "", "", "", "", "", "", 164100., 362.644, 41.7, 
  16.367, 10.068, "", "", "", 11.62, "", "", "", "", 78.88}, 
 {"CUW", "North America", "Curacao", "2020-06-01", 19., 0., 1., 0., 115.783, 
  0., 6.094, 0., "", "", "", "", "", "", "", "", 164100., 362.644, 41.7, 
  16.367, 10.068, "", "", "", 11.62, "", "", "", "", 78.88}, 
 {"CUW", "North America", "Curacao", "2020-06-02", 20., 1., 1., 0., 121.877, 
  6.094, 6.094, 0., "", "", "", "", "", "", "", "", 164100., 362.644, 41.7, 
  16.367, 10.068, "", "", "", 11.62, "", "", "", "", 78.88}, 
 {"CUW", "North America", "Curacao", "2020-06-03", 20., 0., 1., 0., 121.877, 
  0., 6.094, 0., "", "", "", "", "", "", "", "", 164100., 362.644, 41.7, 
  16.367, 10.068, "", "", "", 11.62, "", "", "", "", 78.88}, 
 {"CUW", "North America", "Curacao", "2020-06-04", 20., 0., 1., 0., 121.877, 
  0., 6.094, 0., "", "", "", "", "", "", "", "", 164100., 362.644, 41.7, 
  16.367, 10.068, "", "", "", 11.62, "", "", "", "", 78.88}, 
 {"CUW", "North America", "Curacao", "2020-06-05", 21., 1., 1., 0., 127.971, 
  6.094, 6.094, 0., "", "", "", "", "", "", "", "", 164100., 362.644, 41.7, 
  16.367, 10.068, "", "", "", 11.62, "", "", "", "", 78.88}, 
 {"CUW", "North America", "Curacao", "2020-06-06", 21., 0., 1., 0., 127.971, 
  0., 6.094, 0., "", "", "", "", "", "", "", "", 164100., 362.644, 41.7, 
  16.367, 10.068, "", "", "", 11.62, "", "", "", "", 78.88}, 
 {"CUW", "North America", "Curacao", "2020-06-07", 21., 0., 1., 0., 127.971, 
  0., 6.094, 0., "", "", "", "", "", "", "", "", 164100., 362.644, 41.7, 
  16.367, 10.068, "", "", "", 11.62, "", "", "", "", 78.88}, 
 {"CUW", "North America", "Curacao", "2020-06-08", 21., 0., 1., 0., 127.971, 
  0., 6.094, 0., "", "", "", "", "", "", "", "", 164100., 362.644, 41.7, 
  16.367, 10.068, "", "", "", 11.62, "", "", "", "", 78.88}, 
 {"CUW", "North America", "Curacao", "2020-06-09", 21., 0., 1., 0., 127.971, 
  0., 6.094, 0., "", "", "", "", "", "", "", "", 164100., 362.644, 41.7, 
  16.367, 10.068, "", "", "", 11.62, "", "", "", "", 78.88}, 
 {"CUW", "North America", "Curacao", "2020-06-10", 21., 0., 1., 0., 127.971, 
  0., 6.094, 0., "", "", "", "", "", "", "", "", 164100., 362.644, 41.7, 
  16.367, 10.068, "", "", "", 11.62, "", "", "", "", 78.88}, 
 {"CUW", "North America", "Curacao", "2020-06-11", 21., 0., 1., 0., 127.971, 
  0., 6.094, 0., "", "", "", "", "", "", "", "", 164100., 362.644, 41.7, 
  16.367, 10.068, "", "", "", 11.62, "", "", "", "", 78.88}, 
 {"CUW", "North America", "Curacao", "2020-06-12", 22., 1., 1., 0., 134.065, 
  6.094, 6.094, 0., "", "", "", "", "", "", "", "", 164100., 362.644, 41.7, 
  16.367, 10.068, "", "", "", 11.62, "", "", "", "", 78.88}, 
 {"CUW", "North America", "Curacao", "2020-06-13", 22., 0., 1., 0., 134.065, 
  0., 6.094, 0., "", "", "", "", "", "", "", "", 164100., 362.644, 41.7, 
  16.367, 10.068, "", "", "", 11.62, "", "", "", "", 78.88}, 
 {"CUW", "North America", "Curacao", "2020-06-14", 22., 0., 1., 0., 134.065, 
  0., 6.094, 0., "", "", "", "", "", "", "", "", 164100., 362.644, 41.7, 
  16.367, 10.068, "", "", "", 11.62, "", "", "", "", 78.88}, 
 {"CUW", "North America", "Curacao", "2020-06-15", 22., 0., 1., 0., 134.065, 
  0., 6.094, 0., "", "", "", "", "", "", "", "", 164100., 362.644, 41.7, 
  16.367, 10.068, "", "", "", 11.62, "", "", "", "", 78.88}, 
 {"CUW", "North America", "Curacao", "2020-06-16", 22., 0., 1., 0., 134.065, 
  0., 6.094, 0., "", "", "", "", "", "", "", "", 164100., 362.644, 41.7, 
  16.367, 10.068, "", "", "", 11.62, "", "", "", "", 78.88}, 
 {"CUW", "North America", "Curacao", "2020-06-17", 22., 0., 1., 0., 134.065, 
  0., 6.094, 0., "", "", "", "", "", "", "", "", 164100., 362.644, 41.7, 
  16.367, 10.068, "", "", "", 11.62, "", "", "", "", 78.88}, 
 {"CUW", "North America", "Curacao", "2020-06-18", 23., 1., 1., 0., 140.158, 
  6.094, 6.094, 0., "", "", "", "", "", "", "", "", 164100., 362.644, 41.7, 
  16.367, 10.068, "", "", "", 11.62, "", "", "", "", 78.88}, 
 {"CUW", "North America", "Curacao", "2020-06-19", 23., 0., 1., 0., 140.158, 
  0., 6.094, 0., "", "", "", "", "", "", "", "", 164100., 362.644, 41.7, 
  16.367, 10.068, "", "", "", 11.62, "", "", "", "", 78.88}, 
 {"CUW", "North America", "Curacao", "2020-06-20", 23., 0., 1., 0., 140.158, 
  0., 6.094, 0., "", "", "", "", "", "", "", "", 164100., 362.644, 41.7, 
  16.367, 10.068, "", "", "", 11.62, "", "", "", "", 78.88}, 
 {"CUW", "North America", "Curacao", "2020-06-21", 23., 0., 1., 0., 140.158, 
  0., 6.094, 0., "", "", "", "", "", "", "", "", 164100., 362.644, 41.7, 
  16.367, 10.068, "", "", "", 11.62, "", "", "", "", 78.88}, 
 {"CUW", "North America", "Curacao", "2020-06-22", 23., 0., 1., 0., 140.158, 
  0., 6.094, 0., "", "", "", "", "", "", "", "", 164100., 362.644, 41.7, 
  16.367, 10.068, "", "", "", 11.62, "", "", "", "", 78.88}, 
 {"CUW", "North America", "Curacao", "2020-06-23", 23., 0., 1., 0., 140.158, 
  0., 6.094, 0., "", "", "", "", "", "", "", "", 164100., 362.644, 41.7, 
  16.367, 10.068, "", "", "", 11.62, "", "", "", "", 78.88}, 
 {"CUW", "North America", "Curacao", "2020-06-24", 24., 1., 1., 0., 146.252, 
  6.094, 6.094, 0., "", "", "", "", "", "", "", "", 164100., 362.644, 41.7, 
  16.367, 10.068, "", "", "", 11.62, "", "", "", "", 78.88}, 
 {"CUW", "North America", "Curacao", "2020-06-25", 24., 0., 1., 0., 146.252, 
  0., 6.094, 0., "", "", "", "", "", "", "", "", 164100., 362.644, 41.7, 
  16.367, 10.068, "", "", "", 11.62, "", "", "", "", 78.88}, 
 {"CUW", "North America", "Curacao", "2020-06-26", 24., 0., 1., 0., 146.252, 
  0., 6.094, 0., "", "", "", "", "", "", "", "", 164100., 362.644, 41.7, 
  16.367, 10.068, "", "", "", 11.62, "", "", "", "", 78.88}, 
 {"CUW", "North America", "Curacao", "2020-06-27", 24., 0., 1., 0., 146.252, 
  0., 6.094, 0., "", "", "", "", "", "", "", "", 164100., 362.644, 41.7, 
  16.367, 10.068, "", "", "", 11.62, "", "", "", "", 78.88}, 
 {"CUW", "North America", "Curacao", "2020-06-28", 24., 0., 1., 0., 146.252, 
  0., 6.094, 0., "", "", "", "", "", "", "", "", 164100., 362.644, 41.7, 
  16.367, 10.068, "", "", "", 11.62, "", "", "", "", 78.88}, 
 {"CUW", "North America", "Curacao", "2020-06-29", 24., 0., 1., 0., 146.252, 
  0., 6.094, 0., "", "", "", "", "", "", "", "", 164100., 362.644, 41.7, 
  16.367, 10.068, "", "", "", 11.62, "", "", "", "", 78.88}, 
 {"CUW", "North America", "Curacao", "2020-06-30", 24., 0., 1., 0., 146.252, 
  0., 6.094, 0., "", "", "", "", "", "", "", "", 164100., 362.644, 41.7, 
  16.367, 10.068, "", "", "", 11.62, "", "", "", "", 78.88}, 
 {"CUW", "North America", "Curacao", "2020-07-01", 25., 1., 1., 0., 152.346, 
  6.094, 6.094, 0., "", "", "", "", "", "", "", "", 164100., 362.644, 41.7, 
  16.367, 10.068, "", "", "", 11.62, "", "", "", "", 78.88}, 
 {"CUW", "North America", "Curacao", "2020-07-02", 25., 0., 1., 0., 152.346, 
  0., 6.094, 0., "", "", "", "", "", "", "", "", 164100., 362.644, 41.7, 
  16.367, 10.068, "", "", "", 11.62, "", "", "", "", 78.88}, 
 {"CUW", "North America", "Curacao", "2020-07-03", 25., 0., 1., 0., 152.346, 
  0., 6.094, 0., "", "", "", "", "", "", "", "", 164100., 362.644, 41.7, 
  16.367, 10.068, "", "", "", 11.62, "", "", "", "", 78.88}, 
 {"CUW", "North America", "Curacao", "2020-07-04", 25., 0., 1., 0., 152.346, 
  0., 6.094, 0., "", "", "", "", "", "", "", "", 164100., 362.644, 41.7, 
  16.367, 10.068, "", "", "", 11.62, "", "", "", "", 78.88}, 
 {"CUW", "North America", "Curacao", "2020-07-05", 25., 0., 1., 0., 152.346, 
  0., 6.094, 0., "", "", "", "", "", "", "", "", 164100., 362.644, 41.7, 
  16.367, 10.068, "", "", "", 11.62, "", "", "", "", 78.88}, 
 {"CUW", "North America", "Curacao", "2020-07-06", 25., 0., 1., 0., 152.346, 
  0., 6.094, 0., "", "", "", "", "", "", "", "", 164100., 362.644, 41.7, 
  16.367, 10.068, "", "", "", 11.62, "", "", "", "", 78.88}, 
 {"CUW", "North America", "Curacao", "2020-07-07", 25., 0., 1., 0., 152.346, 
  0., 6.094, 0., "", "", "", "", "", "", "", "", 164100., 362.644, 41.7, 
  16.367, 10.068, "", "", "", 11.62, "", "", "", "", 78.88}, 
 {"CUW", "North America", "Curacao", "2020-07-08", 25., 0., 1., 0., 152.346, 
  0., 6.094, 0., "", "", "", "", "", "", "", "", 164100., 362.644, 41.7, 
  16.367, 10.068, "", "", "", 11.62, "", "", "", "", 78.88}, 
 {"CYP", "Europe", "Cyprus", "2020-03-10", 2., 2., 0., 0., 2.283, 2.283, 0., 
  0., "", "", "", "", "", "", "", 22.22, 875899., 127.657, 37.3, 13.416, 
  8.563, 32415.132, "", 141.171, 9.24, 19.6, 52.7, "", 3.4, 80.98}, 
 {"CYP", "Europe", "Cyprus", "2020-03-12", 6., 4., 0., 0., 6.85, 4.567, 0., 
  0., "", "", "", "", "", "", "", 22.22, 875899., 127.657, 37.3, 13.416, 
  8.563, 32415.132, "", 141.171, 9.24, 19.6, 52.7, "", 3.4, 80.98}, 
 {"CYP", "Europe", "Cyprus", "2020-03-14", 14., 8., 0., 0., 15.984, 9.133, 
  0., 0., "", "", "", "", "", "", "", 38.89, 875899., 127.657, 37.3, 13.416, 
  8.563, 32415.132, "", 141.171, 9.24, 19.6, 52.7, "", 3.4, 80.98}, 
 {"CYP", "Europe", "Cyprus", "2020-03-15", 21., 7., 0., 0., 23.975, 7.992, 
  0., 0., "", "", "", "", "", "", "", 44.44, 875899., 127.657, 37.3, 13.416, 
  8.563, 32415.132, "", 141.171, 9.24, 19.6, 52.7, "", 3.4, 80.98}, 
 {"CYP", "Europe", "Cyprus", "2020-03-16", 30., 9., 0., 0., 34.251, 10.275, 
  0., 0., "", "", "", "", "", "", "", 51.85, 875899., 127.657, 37.3, 13.416, 
  8.563, 32415.132, "", 141.171, 9.24, 19.6, 52.7, "", 3.4, 80.98}, 
 {"CYP", "Europe", "Cyprus", "2020-03-17", 40., 10., 0., 0., 45.667, 11.417, 
  0., 0., "", "", "", "", "", "", "", 51.85, 875899., 127.657, 37.3, 13.416, 
  8.563, 32415.132, "", 141.171, 9.24, 19.6, 52.7, "", 3.4, 80.98}, 
 {"CYP", "Europe", "Cyprus", "2020-03-18", 40., 0., 0., 0., 45.667, 0., 0., 
  0., "", "", "", "", "", "", "", 51.85, 875899., 127.657, 37.3, 13.416, 
  8.563, 32415.132, "", 141.171, 9.24, 19.6, 52.7, "", 3.4, 80.98}, 
 {"CYP", "Europe", "Cyprus", "2020-03-19", 58., 18., 0., 0., 66.218, 20.55, 
  0., 0., "", "", "", "", "", "", "", 51.85, 875899., 127.657, 37.3, 13.416, 
  8.563, 32415.132, "", 141.171, 9.24, 19.6, 52.7, "", 3.4, 80.98}, 
 {"CYP", "Europe", "Cyprus", "2020-03-20", 58., 0., 0., 0., 66.218, 0., 0., 
  0., "", "", "", "", "", "", "", 51.85, 875899., 127.657, 37.3, 13.416, 
  8.563, 32415.132, "", 141.171, 9.24, 19.6, 52.7, "", 3.4, 80.98}, 
 {"CYP", "Europe", "Cyprus", "2020-03-21", 67., 9., 0., 0., 76.493, 10.275, 
  0., 0., "", "", "", "", "", "", "", 51.85, 875899., 127.657, 37.3, 13.416, 
  8.563, 32415.132, "", 141.171, 9.24, 19.6, 52.7, "", 3.4, 80.98}, 
 {"CYP", "Europe", "Cyprus", "2020-03-22", 84., 17., 0., 0., 95.901, 19.409, 
  0., 0., "", "", "", "", "", "", "", 51.85, 875899., 127.657, 37.3, 13.416, 
  8.563, 32415.132, "", 141.171, 9.24, 19.6, 52.7, "", 3.4, 80.98}, 
 {"CYP", "Europe", "Cyprus", "2020-03-23", 95., 11., 0., 0., 108.46, 12.559, 
  0., 0., "", "", "", "", "", "", "", 62.96, 875899., 127.657, 37.3, 13.416, 
  8.563, 32415.132, "", 141.171, 9.24, 19.6, 52.7, "", 3.4, 80.98}, 
 {"CYP", "Europe", "Cyprus", "2020-03-24", 116., 21., 0., 0., 132.435, 
  23.975, 0., 0., "", "", "", "", "", "", "", 92.59, 875899., 127.657, 37.3, 
  13.416, 8.563, 32415.132, "", 141.171, 9.24, 19.6, 52.7, "", 3.4, 80.98}, 
 {"CYP", "Europe", "Cyprus", "2020-03-25", 124., 8., 3., 3., 141.569, 9.133, 
  3.425, 3.425, "", "", "", "", "", "", "", 92.59, 875899., 127.657, 37.3, 
  13.416, 8.563, 32415.132, "", 141.171, 9.24, 19.6, 52.7, "", 3.4, 80.98}, 
 {"CYP", "Europe", "Cyprus", "2020-03-26", 132., 8., 3., 0., 150.702, 9.133, 
  3.425, 0., "", "", "", "", "", "", "", 92.59, 875899., 127.657, 37.3, 
  13.416, 8.563, 32415.132, "", 141.171, 9.24, 19.6, 52.7, "", 3.4, 80.98}, 
 {"CYP", "Europe", "Cyprus", "2020-03-27", 146., 14., 3., 0., 166.686, 
  15.984, 3.425, 0., "", "", "", "", "", "", "", 92.59, 875899., 127.657, 
  37.3, 13.416, 8.563, 32415.132, "", 141.171, 9.24, 19.6, 52.7, "", 3.4, 
  80.98}, {"CYP", "Europe", "Cyprus", "2020-03-28", 162., 16., 5., 2., 
  184.953, 18.267, 5.708, 2.283, "", "", "", "", "", "", "", 92.59, 875899., 
  127.657, 37.3, 13.416, 8.563, 32415.132, "", 141.171, 9.24, 19.6, 52.7, "", 
  3.4, 80.98}, {"CYP", "Europe", "Cyprus", "2020-03-29", 179., 17., 5., 0., 
  204.361, 19.409, 5.708, 0., "", "", "", "", "", "", "", 92.59, 875899., 
  127.657, 37.3, 13.416, 8.563, 32415.132, "", 141.171, 9.24, 19.6, 52.7, "", 
  3.4, 80.98}, {"CYP", "Europe", "Cyprus", "2020-03-30", 214., 35., 6., 1., 
  244.32, 39.959, 6.85, 1.142, "", "", "", "", "", "", "", 92.59, 875899., 
  127.657, 37.3, 13.416, 8.563, 32415.132, "", 141.171, 9.24, 19.6, 52.7, "", 
  3.4, 80.98}, {"CYP", "Europe", "Cyprus", "2020-03-31", 230., 16., 7., 1., 
  262.587, 18.267, 7.992, 1.142, "", "", "", "", "", "", "", 92.59, 875899., 
  127.657, 37.3, 13.416, 8.563, 32415.132, "", 141.171, 9.24, 19.6, 52.7, "", 
  3.4, 80.98}, {"CYP", "Europe", "Cyprus", "2020-04-01", 262., 32., 8., 1., 
  299.121, 36.534, 9.133, 1.142, "", "", "", "", "", "", "", 92.59, 875899., 
  127.657, 37.3, 13.416, 8.563, 32415.132, "", 141.171, 9.24, 19.6, 52.7, "", 
  3.4, 80.98}, {"CYP", "Europe", "Cyprus", "2020-04-02", 320., 58., 9., 1., 
  365.339, 66.218, 10.275, 1.142, "", "", "", "", "", "", "", 92.59, 875899., 
  127.657, 37.3, 13.416, 8.563, 32415.132, "", 141.171, 9.24, 19.6, 52.7, "", 
  3.4, 80.98}, {"CYP", "Europe", "Cyprus", "2020-04-03", 356., 36., 9., 0., 
  406.44, 41.101, 10.275, 0., "", "", "", "", "", "", "", 92.59, 875899., 
  127.657, 37.3, 13.416, 8.563, 32415.132, "", 141.171, 9.24, 19.6, 52.7, "", 
  3.4, 80.98}, {"CYP", "Europe", "Cyprus", "2020-04-04", 396., 40., 9., 0., 
  452.107, 45.667, 10.275, 0., "", "", "", "", "", "", "", 92.59, 875899., 
  127.657, 37.3, 13.416, 8.563, 32415.132, "", 141.171, 9.24, 19.6, 52.7, "", 
  3.4, 80.98}, {"CYP", "Europe", "Cyprus", "2020-04-05", 426., 30., 9., 0., 
  486.357, 34.251, 10.275, 0., "", "", "", "", "", "", "", 92.59, 875899., 
  127.657, 37.3, 13.416, 8.563, 32415.132, "", 141.171, 9.24, 19.6, 52.7, "", 
  3.4, 80.98}, {"CYP", "Europe", "Cyprus", "2020-04-06", 446., 20., 9., 0., 
  509.191, 22.834, 10.275, 0., "", "", "", "", "", "", "", 92.59, 875899., 
  127.657, 37.3, 13.416, 8.563, 32415.132, "", 141.171, 9.24, 19.6, 52.7, "", 
  3.4, 80.98}, {"CYP", "Europe", "Cyprus", "2020-04-07", 465., 19., 9., 0., 
  530.883, 21.692, 10.275, 0., "", "", "", "", "", "", "", 92.59, 875899., 
  127.657, 37.3, 13.416, 8.563, 32415.132, "", 141.171, 9.24, 19.6, 52.7, "", 
  3.4, 80.98}, {"CYP", "Europe", "Cyprus", "2020-04-08", 494., 29., 9., 0., 
  563.992, 33.109, 10.275, 0., "", "", "", "", "", "", "", 92.59, 875899., 
  127.657, 37.3, 13.416, 8.563, 32415.132, "", 141.171, 9.24, 19.6, 52.7, "", 
  3.4, 80.98}, {"CYP", "Europe", "Cyprus", "2020-04-09", 526., 32., 9., 0., 
  600.526, 36.534, 10.275, 0., "", "", "", "", "", "", "", 92.59, 875899., 
  127.657, 37.3, 13.416, 8.563, 32415.132, "", 141.171, 9.24, 19.6, 52.7, "", 
  3.4, 80.98}, {"CYP", "Europe", "Cyprus", "2020-04-10", 564., 38., 10., 1., 
  643.91, 43.384, 11.417, 1.142, "", "", "", "", "", "", "", 92.59, 875899., 
  127.657, 37.3, 13.416, 8.563, 32415.132, "", 141.171, 9.24, 19.6, 52.7, "", 
  3.4, 80.98}, {"CYP", "Europe", "Cyprus", "2020-04-11", 595., 31., 10., 0., 
  679.302, 35.392, 11.417, 0., "", "", "", "", "", "", "", 92.59, 875899., 
  127.657, 37.3, 13.416, 8.563, 32415.132, "", 141.171, 9.24, 19.6, 52.7, "", 
  3.4, 80.98}, {"CYP", "Europe", "Cyprus", "2020-04-12", 616., 21., 10., 0., 
  703.277, 23.975, 11.417, 0., "", "", "", "", "", "", "", 92.59, 875899., 
  127.657, 37.3, 13.416, 8.563, 32415.132, "", 141.171, 9.24, 19.6, 52.7, "", 
  3.4, 80.98}, {"CYP", "Europe", "Cyprus", "2020-04-13", 633., 17., 11., 1., 
  722.686, 19.409, 12.559, 1.142, "", "", "", "", "", "", "", 92.59, 875899., 
  127.657, 37.3, 13.416, 8.563, 32415.132, "", 141.171, 9.24, 19.6, 52.7, "", 
  3.4, 80.98}, {"CYP", "Europe", "Cyprus", "2020-04-14", 662., 29., 12., 1., 
  755.795, 33.109, 13.7, 1.142, "", "", "", "", "", "", "", 92.59, 875899., 
  127.657, 37.3, 13.416, 8.563, 32415.132, "", 141.171, 9.24, 19.6, 52.7, "", 
  3.4, 80.98}, {"CYP", "Europe", "Cyprus", "2020-04-15", 695., 33., 12., 0., 
  793.47, 37.676, 13.7, 0., "", "", "", "", "", "", "", 92.59, 875899., 
  127.657, 37.3, 13.416, 8.563, 32415.132, "", 141.171, 9.24, 19.6, 52.7, "", 
  3.4, 80.98}, {"CYP", "Europe", "Cyprus", "2020-04-16", 715., 20., 12., 0., 
  816.304, 22.834, 13.7, 0., "", "", "", "", "", "", "", 94.44, 875899., 
  127.657, 37.3, 13.416, 8.563, 32415.132, "", 141.171, 9.24, 19.6, 52.7, "", 
  3.4, 80.98}, {"CYP", "Europe", "Cyprus", "2020-04-17", 735., 20., 12., 0., 
  839.138, 22.834, 13.7, 0., "", "", "", "", "", "", "", 94.44, 875899., 
  127.657, 37.3, 13.416, 8.563, 32415.132, "", 141.171, 9.24, 19.6, 52.7, "", 
  3.4, 80.98}, {"CYP", "Europe", "Cyprus", "2020-04-18", 735., 0., 12., 0., 
  839.138, 0., 13.7, 0., "", "", "", "", "", "", "", 94.44, 875899., 127.657, 
  37.3, 13.416, 8.563, 32415.132, "", 141.171, 9.24, 19.6, 52.7, "", 3.4, 
  80.98}, {"CYP", "Europe", "Cyprus", "2020-04-19", 761., 26., 12., 0., 
  868.822, 29.684, 13.7, 0., "", "", "", "", "", "", "", 94.44, 875899., 
  127.657, 37.3, 13.416, 8.563, 32415.132, "", 141.171, 9.24, 19.6, 52.7, "", 
  3.4, 80.98}, {"CYP", "Europe", "Cyprus", "2020-04-20", 767., 6., 12., 0., 
  875.672, 6.85, 13.7, 0., "", "", "", "", "", "", "", 94.44, 875899., 
  127.657, 37.3, 13.416, 8.563, 32415.132, "", 141.171, 9.24, 19.6, 52.7, "", 
  3.4, 80.98}, {"CYP", "Europe", "Cyprus", "2020-04-21", 772., 5., 12., 0., 
  881.38, 5.708, 13.7, 0., "", "", "", "", "", "", "", 94.44, 875899., 
  127.657, 37.3, 13.416, 8.563, 32415.132, "", 141.171, 9.24, 19.6, 52.7, "", 
  3.4, 80.98}, {"CYP", "Europe", "Cyprus", "2020-04-22", 784., 12., 12., 0., 
  895.08, 13.7, 13.7, 0., "", "", "", "", "", "", "", 94.44, 875899., 
  127.657, 37.3, 13.416, 8.563, 32415.132, "", 141.171, 9.24, 19.6, 52.7, "", 
  3.4, 80.98}, {"CYP", "Europe", "Cyprus", "2020-04-23", 790., 6., 14., 2., 
  901.93, 6.85, 15.984, 2.283, "", "", "", "", "", "", "", 94.44, 875899., 
  127.657, 37.3, 13.416, 8.563, 32415.132, "", 141.171, 9.24, 19.6, 52.7, "", 
  3.4, 80.98}, {"CYP", "Europe", "Cyprus", "2020-04-24", 795., 5., 14., 0., 
  907.639, 5.708, 15.984, 0., "", "", "", "", "", "", "", 94.44, 875899., 
  127.657, 37.3, 13.416, 8.563, 32415.132, "", 141.171, 9.24, 19.6, 52.7, "", 
  3.4, 80.98}, {"CYP", "Europe", "Cyprus", "2020-04-25", 804., 9., 14., 0., 
  917.914, 10.275, 15.984, 0., "", "", "", "", "", "", "", 94.44, 875899., 
  127.657, 37.3, 13.416, 8.563, 32415.132, "", 141.171, 9.24, 19.6, 52.7, "", 
  3.4, 80.98}, {"CYP", "Europe", "Cyprus", "2020-04-26", 810., 6., 14., 0., 
  924.764, 6.85, 15.984, 0., "", "", "", "", "", "", "", 94.44, 875899., 
  127.657, 37.3, 13.416, 8.563, 32415.132, "", 141.171, 9.24, 19.6, 52.7, "", 
  3.4, 80.98}, {"CYP", "Europe", "Cyprus", "2020-04-27", 817., 7., 14., 0., 
  932.756, 7.992, 15.984, 0., "", "", "", "", "", "", "", 94.44, 875899., 
  127.657, 37.3, 13.416, 8.563, 32415.132, "", 141.171, 9.24, 19.6, 52.7, "", 
  3.4, 80.98}, {"CYP", "Europe", "Cyprus", "2020-04-28", 822., 5., 15., 1., 
  938.464, 5.708, 17.125, 1.142, "", "", "", "", "", "", "", 94.44, 875899., 
  127.657, 37.3, 13.416, 8.563, 32415.132, "", 141.171, 9.24, 19.6, 52.7, "", 
  3.4, 80.98}, {"CYP", "Europe", "Cyprus", "2020-04-29", 837., 15., 15., 0., 
  955.59, 17.125, 17.125, 0., "", "", "", "", "", "", "", 94.44, 875899., 
  127.657, 37.3, 13.416, 8.563, 32415.132, "", 141.171, 9.24, 19.6, 52.7, "", 
  3.4, 80.98}, {"CYP", "Europe", "Cyprus", "2020-04-30", 843., 6., 15., 0., 
  962.44, 6.85, 17.125, 0., "", "", "", "", "", "", "", 94.44, 875899., 
  127.657, 37.3, 13.416, 8.563, 32415.132, "", 141.171, 9.24, 19.6, 52.7, "", 
  3.4, 80.98}, {"CYP", "Europe", "Cyprus", "2020-05-01", 850., 7., 15., 0., 
  970.432, 7.992, 17.125, 0., "", "", "", "", "", "", "", 94.44, 875899., 
  127.657, 37.3, 13.416, 8.563, 32415.132, "", 141.171, 9.24, 19.6, 52.7, "", 
  3.4, 80.98}, {"CYP", "Europe", "Cyprus", "2020-05-02", 857., 7., 15., 0., 
  978.423, 7.992, 17.125, 0., "", "", "", "", "", "", "", 94.44, 875899., 
  127.657, 37.3, 13.416, 8.563, 32415.132, "", 141.171, 9.24, 19.6, 52.7, "", 
  3.4, 80.98}, {"CYP", "Europe", "Cyprus", "2020-05-03", 864., 7., 15., 0., 
  986.415, 7.992, 17.125, 0., "", "", "", "", "", "", "", 94.44, 875899., 
  127.657, 37.3, 13.416, 8.563, 32415.132, "", 141.171, 9.24, 19.6, 52.7, "", 
  3.4, 80.98}, {"CYP", "Europe", "Cyprus", "2020-05-04", 872., 8., 15., 0., 
  995.549, 9.133, 17.125, 0., "", "", "", "", "", "", "", 94.44, 875899., 
  127.657, 37.3, 13.416, 8.563, 32415.132, "", 141.171, 9.24, 19.6, 52.7, "", 
  3.4, 80.98}, {"CYP", "Europe", "Cyprus", "2020-05-05", 874., 2., 15., 0., 
  997.832, 2.283, 17.125, 0., "", "", "", "", "", "", "", 94.44, 875899., 
  127.657, 37.3, 13.416, 8.563, 32415.132, "", 141.171, 9.24, 19.6, 52.7, "", 
  3.4, 80.98}, {"CYP", "Europe", "Cyprus", "2020-05-06", 878., 4., 15., 0., 
  1002.399, 4.567, 17.125, 0., "", "", "", "", "", "", "", 94.44, 875899., 
  127.657, 37.3, 13.416, 8.563, 32415.132, "", 141.171, 9.24, 19.6, 52.7, "", 
  3.4, 80.98}, {"CYP", "Europe", "Cyprus", "2020-05-07", 883., 5., 15., 0., 
  1008.107, 5.708, 17.125, 0., "", "", "", "", "", "", "", 94.44, 875899., 
  127.657, 37.3, 13.416, 8.563, 32415.132, "", 141.171, 9.24, 19.6, 52.7, "", 
  3.4, 80.98}, {"CYP", "Europe", "Cyprus", "2020-05-08", 889., 6., 15., 0., 
  1014.957, 6.85, 17.125, 0., "", "", "", "", "", "", "", 94.44, 875899., 
  127.657, 37.3, 13.416, 8.563, 32415.132, "", 141.171, 9.24, 19.6, 52.7, "", 
  3.4, 80.98}, {"CYP", "Europe", "Cyprus", "2020-05-09", 891., 2., 15., 0., 
  1017.241, 2.283, 17.125, 0., "", "", "", "", "", "", "", 94.44, 875899., 
  127.657, 37.3, 13.416, 8.563, 32415.132, "", 141.171, 9.24, 19.6, 52.7, "", 
  3.4, 80.98}, {"CYP", "Europe", "Cyprus", "2020-05-10", 892., 1., 15., 0., 
  1018.382, 1.142, 17.125, 0., "", "", "", "", "", "", "", 94.44, 875899., 
  127.657, 37.3, 13.416, 8.563, 32415.132, "", 141.171, 9.24, 19.6, 52.7, "", 
  3.4, 80.98}, {"CYP", "Europe", "Cyprus", "2020-05-11", 898., 6., 16., 1., 
  1025.232, 6.85, 18.267, 1.142, "", "", "", "", "", "", "", 94.44, 875899., 
  127.657, 37.3, 13.416, 8.563, 32415.132, "", 141.171, 9.24, 19.6, 52.7, "", 
  3.4, 80.98}, {"CYP", "Europe", "Cyprus", "2020-05-12", 901., 3., 16., 0., 
  1028.657, 3.425, 18.267, 0., "", "", "", "", "", "", "", 94.44, 875899., 
  127.657, 37.3, 13.416, 8.563, 32415.132, "", 141.171, 9.24, 19.6, 52.7, "", 
  3.4, 80.98}, {"CYP", "Europe", "Cyprus", "2020-05-13", 903., 2., 16., 0., 
  1030.941, 2.283, 18.267, 0., "", "", "", "", "", "", "", 94.44, 875899., 
  127.657, 37.3, 13.416, 8.563, 32415.132, "", 141.171, 9.24, 19.6, 52.7, "", 
  3.4, 80.98}, {"CYP", "Europe", "Cyprus", "2020-05-14", 905., 2., 17., 1., 
  1033.224, 2.283, 19.409, 1.142, "", "", "", "", "", "", "", 94.44, 875899., 
  127.657, 37.3, 13.416, 8.563, 32415.132, "", 141.171, 9.24, 19.6, 52.7, "", 
  3.4, 80.98}, {"CYP", "Europe", "Cyprus", "2020-05-15", 907., 2., 17., 0., 
  1035.508, 2.283, 19.409, 0., "", "", "", "", "", "", "", 94.44, 875899., 
  127.657, 37.3, 13.416, 8.563, 32415.132, "", 141.171, 9.24, 19.6, 52.7, "", 
  3.4, 80.98}, {"CYP", "Europe", "Cyprus", "2020-05-16", 910., 3., 17., 0., 
  1038.933, 3.425, 19.409, 0., "", "", "", "", "", "", "", 94.44, 875899., 
  127.657, 37.3, 13.416, 8.563, 32415.132, "", 141.171, 9.24, 19.6, 52.7, "", 
  3.4, 80.98}, {"CYP", "Europe", "Cyprus", "2020-05-17", 914., 4., 17., 0., 
  1043.499, 4.567, 19.409, 0., "", "", "", "", "", "", "", 94.44, 875899., 
  127.657, 37.3, 13.416, 8.563, 32415.132, "", 141.171, 9.24, 19.6, 52.7, "", 
  3.4, 80.98}, {"CYP", "Europe", "Cyprus", "2020-05-18", 916., 2., 17., 0., 
  1045.783, 2.283, 19.409, 0., "", "", "", "", "", "", "", 94.44, 875899., 
  127.657, 37.3, 13.416, 8.563, 32415.132, "", 141.171, 9.24, 19.6, 52.7, "", 
  3.4, 80.98}, {"CYP", "Europe", "Cyprus", "2020-05-19", 917., 1., 17., 0., 
  1046.924, 1.142, 19.409, 0., "", "", "", "", "", "", "", 94.44, 875899., 
  127.657, 37.3, 13.416, 8.563, 32415.132, "", 141.171, 9.24, 19.6, 52.7, "", 
  3.4, 80.98}, {"CYP", "Europe", "Cyprus", "2020-05-20", 918., 1., 17., 0., 
  1048.066, 1.142, 19.409, 0., "", "", "", "", "", "", "", 94.44, 875899., 
  127.657, 37.3, 13.416, 8.563, 32415.132, "", 141.171, 9.24, 19.6, 52.7, "", 
  3.4, 80.98}, {"CYP", "Europe", "Cyprus", "2020-05-21", 922., 4., 17., 0., 
  1052.633, 4.567, 19.409, 0., "", "", "", "", "", "", "", 82.41, 875899., 
  127.657, 37.3, 13.416, 8.563, 32415.132, "", 141.171, 9.24, 19.6, 52.7, "", 
  3.4, 80.98}, {"CYP", "Europe", "Cyprus", "2020-05-22", 923., 1., 17., 0., 
  1053.774, 1.142, 19.409, 0., "", "", "", "", "", "", "", 82.41, 875899., 
  127.657, 37.3, 13.416, 8.563, 32415.132, "", 141.171, 9.24, 19.6, 52.7, "", 
  3.4, 80.98}, {"CYP", "Europe", "Cyprus", "2020-05-23", 927., 4., 17., 0., 
  1058.341, 4.567, 19.409, 0., "", "", "", "", "", "", "", 82.41, 875899., 
  127.657, 37.3, 13.416, 8.563, 32415.132, "", 141.171, 9.24, 19.6, 52.7, "", 
  3.4, 80.98}, {"CYP", "Europe", "Cyprus", "2020-05-24", 927., 0., 17., 0., 
  1058.341, 0., 19.409, 0., "", "", "", "", "", "", "", 82.41, 875899., 
  127.657, 37.3, 13.416, 8.563, 32415.132, "", 141.171, 9.24, 19.6, 52.7, "", 
  3.4, 80.98}, {"CYP", "Europe", "Cyprus", "2020-05-25", 935., 8., 17., 0., 
  1067.475, 9.133, 19.409, 0., "", "", "", "", "", "", "", 82.41, 875899., 
  127.657, 37.3, 13.416, 8.563, 32415.132, "", 141.171, 9.24, 19.6, 52.7, "", 
  3.4, 80.98}, {"CYP", "Europe", "Cyprus", "2020-05-26", 937., 2., 17., 0., 
  1069.758, 2.283, 19.409, 0., "", "", "", "", "", "", "", 82.41, 875899., 
  127.657, 37.3, 13.416, 8.563, 32415.132, "", 141.171, 9.24, 19.6, 52.7, "", 
  3.4, 80.98}, {"CYP", "Europe", "Cyprus", "2020-05-27", 939., 2., 17., 0., 
  1072.041, 2.283, 19.409, 0., "", "", "", "", "", "", "", 82.41, 875899., 
  127.657, 37.3, 13.416, 8.563, 32415.132, "", 141.171, 9.24, 19.6, 52.7, "", 
  3.4, 80.98}, {"CYP", "Europe", "Cyprus", "2020-05-28", 939., 0., 17., 0., 
  1072.041, 0., 19.409, 0., "", "", "", "", "", "", "", 82.41, 875899., 
  127.657, 37.3, 13.416, 8.563, 32415.132, "", 141.171, 9.24, 19.6, 52.7, "", 
  3.4, 80.98}, {"CYP", "Europe", "Cyprus", "2020-05-29", 941., 2., 17., 0., 
  1074.325, 2.283, 19.409, 0., "", "", "", "", "", "", "", 82.41, 875899., 
  127.657, 37.3, 13.416, 8.563, 32415.132, "", 141.171, 9.24, 19.6, 52.7, "", 
  3.4, 80.98}, {"CYP", "Europe", "Cyprus", "2020-05-30", 941., 0., 17., 0., 
  1074.325, 0., 19.409, 0., "", "", "", "", "", "", "", 82.41, 875899., 
  127.657, 37.3, 13.416, 8.563, 32415.132, "", 141.171, 9.24, 19.6, 52.7, "", 
  3.4, 80.98}, {"CYP", "Europe", "Cyprus", "2020-05-31", 943., 2., 17., 0., 
  1076.608, 2.283, 19.409, 0., "", "", "", "", "", "", "", 82.41, 875899., 
  127.657, 37.3, 13.416, 8.563, 32415.132, "", 141.171, 9.24, 19.6, 52.7, "", 
  3.4, 80.98}, {"CYP", "Europe", "Cyprus", "2020-06-01", 944., 1., 17., 0., 
  1077.75, 1.142, 19.409, 0., "", "", "", "", "", "", "", 82.41, 875899., 
  127.657, 37.3, 13.416, 8.563, 32415.132, "", 141.171, 9.24, 19.6, 52.7, "", 
  3.4, 80.98}, {"CYP", "Europe", "Cyprus", "2020-06-02", 949., 5., 17., 0., 
  1083.458, 5.708, 19.409, 0., "", "", "", "", "", "", "", 82.41, 875899., 
  127.657, 37.3, 13.416, 8.563, 32415.132, "", 141.171, 9.24, 19.6, 52.7, "", 
  3.4, 80.98}, {"CYP", "Europe", "Cyprus", "2020-06-03", 952., 3., 17., 0., 
  1086.883, 3.425, 19.409, 0., "", "", "", "", "", "", "", 82.41, 875899., 
  127.657, 37.3, 13.416, 8.563, 32415.132, "", 141.171, 9.24, 19.6, 52.7, "", 
  3.4, 80.98}, {"CYP", "Europe", "Cyprus", "2020-06-04", 958., 6., 17., 0., 
  1093.733, 6.85, 19.409, 0., "", "", "", "", "", "", "", 82.41, 875899., 
  127.657, 37.3, 13.416, 8.563, 32415.132, "", 141.171, 9.24, 19.6, 52.7, "", 
  3.4, 80.98}, {"CYP", "Europe", "Cyprus", "2020-06-05", 958., 0., 17., 0., 
  1093.733, 0., 19.409, 0., "", "", "", "", "", "", "", 82.41, 875899., 
  127.657, 37.3, 13.416, 8.563, 32415.132, "", 141.171, 9.24, 19.6, 52.7, "", 
  3.4, 80.98}, {"CYP", "Europe", "Cyprus", "2020-06-06", 960., 2., 17., 0., 
  1096.017, 2.283, 19.409, 0., "", "", "", "", "", "", "", 82.41, 875899., 
  127.657, 37.3, 13.416, 8.563, 32415.132, "", 141.171, 9.24, 19.6, 52.7, "", 
  3.4, 80.98}, {"CYP", "Europe", "Cyprus", "2020-06-07", 960., 0., 18., 1., 
  1096.017, 0., 20.55, 1.142, "", "", "", "", "", "", "", 82.41, 875899., 
  127.657, 37.3, 13.416, 8.563, 32415.132, "", 141.171, 9.24, 19.6, 52.7, "", 
  3.4, 80.98}, {"CYP", "Europe", "Cyprus", "2020-06-08", 964., 4., 18., 0., 
  1100.584, 4.567, 20.55, 0., "", "", "", "", "", "", "", 82.41, 875899., 
  127.657, 37.3, 13.416, 8.563, 32415.132, "", 141.171, 9.24, 19.6, 52.7, "", 
  3.4, 80.98}, {"CYP", "Europe", "Cyprus", "2020-06-09", 970., 6., 18., 0., 
  1107.434, 6.85, 20.55, 0., "", "", "", "", "", "", "", 79.63, 875899., 
  127.657, 37.3, 13.416, 8.563, 32415.132, "", 141.171, 9.24, 19.6, 52.7, "", 
  3.4, 80.98}, {"CYP", "Europe", "Cyprus", "2020-06-10", 972., 2., 18., 0., 
  1109.717, 2.283, 20.55, 0., "", "", "", "", "", "", "", 79.63, 875899., 
  127.657, 37.3, 13.416, 8.563, 32415.132, "", 141.171, 9.24, 19.6, 52.7, "", 
  3.4, 80.98}, {"CYP", "Europe", "Cyprus", "2020-06-11", 974., 2., 18., 0., 
  1112., 2.283, 20.55, 0., "", "", "", "", "", "", "", 79.63, 875899., 
  127.657, 37.3, 13.416, 8.563, 32415.132, "", 141.171, 9.24, 19.6, 52.7, "", 
  3.4, 80.98}, {"CYP", "Europe", "Cyprus", "2020-06-12", 975., 1., 18., 0., 
  1113.142, 1.142, 20.55, 0., "", "", "", "", "", "", "", 79.63, 875899., 
  127.657, 37.3, 13.416, 8.563, 32415.132, "", 141.171, 9.24, 19.6, 52.7, "", 
  3.4, 80.98}, {"CYP", "Europe", "Cyprus", "2020-06-13", 980., 5., 18., 0., 
  1118.85, 5.708, 20.55, 0., "", "", "", "", "", "", "", 79.63, 875899., 
  127.657, 37.3, 13.416, 8.563, 32415.132, "", 141.171, 9.24, 19.6, 52.7, "", 
  3.4, 80.98}, {"CYP", "Europe", "Cyprus", "2020-06-14", 980., 0., 18., 0., 
  1118.85, 0., 20.55, 0., "", "", "", "", "", "", "", 79.63, 875899., 
  127.657, 37.3, 13.416, 8.563, 32415.132, "", 141.171, 9.24, 19.6, 52.7, "", 
  3.4, 80.98}, {"CYP", "Europe", "Cyprus", "2020-06-15", 983., 3., 18., 0., 
  1122.276, 3.425, 20.55, 0., "", "", "", "", "", "", "", 79.63, 875899., 
  127.657, 37.3, 13.416, 8.563, 32415.132, "", 141.171, 9.24, 19.6, 52.7, "", 
  3.4, 80.98}, {"CYP", "Europe", "Cyprus", "2020-06-16", 985., 2., 18., 0., 
  1124.559, 2.283, 20.55, 0., "", "", "", "", "", "", "", 79.63, 875899., 
  127.657, 37.3, 13.416, 8.563, 32415.132, "", 141.171, 9.24, 19.6, 52.7, "", 
  3.4, 80.98}, {"CYP", "Europe", "Cyprus", "2020-06-17", 985., 0., 18., 0., 
  1124.559, 0., 20.55, 0., "", "", "", "", "", "", "", 79.63, 875899., 
  127.657, 37.3, 13.416, 8.563, 32415.132, "", 141.171, 9.24, 19.6, 52.7, "", 
  3.4, 80.98}, {"CYP", "Europe", "Cyprus", "2020-06-18", 985., 0., 18., 0., 
  1124.559, 0., 20.55, 0., "", "", "", "", "", "", "", 79.63, 875899., 
  127.657, 37.3, 13.416, 8.563, 32415.132, "", 141.171, 9.24, 19.6, 52.7, "", 
  3.4, 80.98}, {"CYP", "Europe", "Cyprus", "2020-06-19", 985., 0., 19., 1., 
  1124.559, 0., 21.692, 1.142, "", "", "", "", "", "", "", 79.63, 875899., 
  127.657, 37.3, 13.416, 8.563, 32415.132, "", 141.171, 9.24, 19.6, 52.7, "", 
  3.4, 80.98}, {"CYP", "Europe", "Cyprus", "2020-06-20", 985., 0., 19., 0., 
  1124.559, 0., 21.692, 0., "", "", "", "", "", "", "", 79.63, 875899., 
  127.657, 37.3, 13.416, 8.563, 32415.132, "", 141.171, 9.24, 19.6, 52.7, "", 
  3.4, 80.98}, {"CYP", "Europe", "Cyprus", "2020-06-21", 985., 0., 19., 0., 
  1124.559, 0., 21.692, 0., "", "", "", "", "", "", "", 79.63, 875899., 
  127.657, 37.3, 13.416, 8.563, 32415.132, "", 141.171, 9.24, 19.6, 52.7, "", 
  3.4, 80.98}, {"CYP", "Europe", "Cyprus", "2020-06-22", 986., 1., 19., 0., 
  1125.701, 1.142, 21.692, 0., "", "", "", "", "", "", "", 79.63, 875899., 
  127.657, 37.3, 13.416, 8.563, 32415.132, "", 141.171, 9.24, 19.6, 52.7, "", 
  3.4, 80.98}, {"CYP", "Europe", "Cyprus", "2020-06-23", 988., 2., 19., 0., 
  1127.984, 2.283, 21.692, 0., "", "", "", "", "", "", "", 79.63, 875899., 
  127.657, 37.3, 13.416, 8.563, 32415.132, "", 141.171, 9.24, 19.6, 52.7, "", 
  3.4, 80.98}, {"CYP", "Europe", "Cyprus", "2020-06-24", 990., 2., 19., 0., 
  1130.267, 2.283, 21.692, 0., "", "", "", "", "", "", "", 76.85, 875899., 
  127.657, 37.3, 13.416, 8.563, 32415.132, "", 141.171, 9.24, 19.6, 52.7, "", 
  3.4, 80.98}, {"CYP", "Europe", "Cyprus", "2020-06-25", 991., 1., 19., 0., 
  1131.409, 1.142, 21.692, 0., "", "", "", "", "", "", "", 76.85, 875899., 
  127.657, 37.3, 13.416, 8.563, 32415.132, "", 141.171, 9.24, 19.6, 52.7, "", 
  3.4, 80.98}, {"CYP", "Europe", "Cyprus", "2020-06-26", 992., 1., 19., 0., 
  1132.551, 1.142, 21.692, 0., "", "", "", "", "", "", "", 76.85, 875899., 
  127.657, 37.3, 13.416, 8.563, 32415.132, "", 141.171, 9.24, 19.6, 52.7, "", 
  3.4, 80.98}, {"CYP", "Europe", "Cyprus", "2020-06-27", 992., 0., 19., 0., 
  1132.551, 0., 21.692, 0., "", "", "", "", "", "", "", 76.85, 875899., 
  127.657, 37.3, 13.416, 8.563, 32415.132, "", 141.171, 9.24, 19.6, 52.7, "", 
  3.4, 80.98}, {"CYP", "Europe", "Cyprus", "2020-06-28", 994., 2., 19., 0., 
  1134.834, 2.283, 21.692, 0., "", "", "", "", "", "", "", 76.85, 875899., 
  127.657, 37.3, 13.416, 8.563, 32415.132, "", 141.171, 9.24, 19.6, 52.7, "", 
  3.4, 80.98}, {"CYP", "Europe", "Cyprus", "2020-06-29", 994., 0., 19., 0., 
  1134.834, 0., 21.692, 0., "", "", "", "", "", "", "", 76.85, 875899., 
  127.657, 37.3, 13.416, 8.563, 32415.132, "", 141.171, 9.24, 19.6, 52.7, "", 
  3.4, 80.98}, {"CYP", "Europe", "Cyprus", "2020-06-30", 996., 2., 19., 0., 
  1137.117, 2.283, 21.692, 0., "", "", "", "", "", "", "", 76.85, 875899., 
  127.657, 37.3, 13.416, 8.563, 32415.132, "", 141.171, 9.24, 19.6, 52.7, "", 
  3.4, 80.98}, {"CYP", "Europe", "Cyprus", "2020-07-01", 998., 2., 19., 0., 
  1139.401, 2.283, 21.692, 0., "", "", "", "", "", "", "", 76.85, 875899., 
  127.657, 37.3, 13.416, 8.563, 32415.132, "", 141.171, 9.24, 19.6, 52.7, "", 
  3.4, 80.98}, {"CYP", "Europe", "Cyprus", "2020-07-02", 999., 1., 19., 0., 
  1140.542, 1.142, 21.692, 0., "", "", "", "", "", "", "", 76.85, 875899., 
  127.657, 37.3, 13.416, 8.563, 32415.132, "", 141.171, 9.24, 19.6, 52.7, "", 
  3.4, 80.98}, {"CYP", "Europe", "Cyprus", "2020-07-03", 999., 0., 19., 0., 
  1140.542, 0., 21.692, 0., "", "", "", "", "", "", "", 76.85, 875899., 
  127.657, 37.3, 13.416, 8.563, 32415.132, "", 141.171, 9.24, 19.6, 52.7, "", 
  3.4, 80.98}, {"CYP", "Europe", "Cyprus", "2020-07-04", 999., 0., 19., 0., 
  1140.542, 0., 21.692, 0., "", "", "", "", "", "", "", 76.85, 875899., 
  127.657, 37.3, 13.416, 8.563, 32415.132, "", 141.171, 9.24, 19.6, 52.7, "", 
  3.4, 80.98}, {"CYP", "Europe", "Cyprus", "2020-07-05", 1002., 3., 19., 0., 
  1143.968, 3.425, 21.692, 0., "", "", "", "", "", "", "", 76.85, 875899., 
  127.657, 37.3, 13.416, 8.563, 32415.132, "", 141.171, 9.24, 19.6, 52.7, "", 
  3.4, 80.98}, {"CYP", "Europe", "Cyprus", "2020-07-06", 1003., 1., 19., 0., 
  1145.109, 1.142, 21.692, 0., "", "", "", "", "", "", "", 76.85, 875899., 
  127.657, 37.3, 13.416, 8.563, 32415.132, "", 141.171, 9.24, 19.6, 52.7, "", 
  3.4, 80.98}, {"CYP", "Europe", "Cyprus", "2020-07-07", 1004., 1., 19., 0., 
  1146.251, 1.142, 21.692, 0., "", "", "", "", "", "", "", "", 875899., 
  127.657, 37.3, 13.416, 8.563, 32415.132, "", 141.171, 9.24, 19.6, 52.7, "", 
  3.4, 80.98}, {"CYP", "Europe", "Cyprus", "2020-07-08", 1005., 1., 19., 0., 
  1147.393, 1.142, 21.692, 0., "", "", "", "", "", "", "", "", 875899., 
  127.657, 37.3, 13.416, 8.563, 32415.132, "", 141.171, 9.24, 19.6, 52.7, "", 
  3.4, 80.98}, {"CZE", "Europe", "Czech Republic", "2019-12-31", 0., 0., 0., 
  0., 0., 0., 0., 0., "", "", "", "", "", "", "", "", 1.0708982*^7, 137.176, 
  43.3, 19.027, 11.58, 32605.906, "", 227.485, 6.82, 30.5, 38.3, "", 6.63, 
  79.38}, {"CZE", "Europe", "Czech Republic", "2020-01-01", 0., 0., 0., 0., 
  0., 0., 0., 0., "", "", "", "", "", "", "", 0., 1.0708982*^7, 137.176, 
  43.3, 19.027, 11.58, 32605.906, "", 227.485, 6.82, 30.5, 38.3, "", 6.63, 
  79.38}, {"CZE", "Europe", "Czech Republic", "2020-01-02", 0., 0., 0., 0., 
  0., 0., 0., 0., "", "", "", "", "", "", "", 0., 1.0708982*^7, 137.176, 
  43.3, 19.027, 11.58, 32605.906, "", 227.485, 6.82, 30.5, 38.3, "", 6.63, 
  79.38}, {"CZE", "Europe", "Czech Republic", "2020-01-03", 0., 0., 0., 0., 
  0., 0., 0., 0., "", "", "", "", "", "", "", 0., 1.0708982*^7, 137.176, 
  43.3, 19.027, 11.58, 32605.906, "", 227.485, 6.82, 30.5, 38.3, "", 6.63, 
  79.38}, {"CZE", "Europe", "Czech Republic", "2020-01-04", 0., 0., 0., 0., 
  0., 0., 0., 0., "", "", "", "", "", "", "", 0., 1.0708982*^7, 137.176, 
  43.3, 19.027, 11.58, 32605.906, "", 227.485, 6.82, 30.5, 38.3, "", 6.63, 
  79.38}, {"CZE", "Europe", "Czech Republic", "2020-01-05", 0., 0., 0., 0., 
  0., 0., 0., 0., "", "", "", "", "", "", "", 0., 1.0708982*^7, 137.176, 
  43.3, 19.027, 11.58, 32605.906, "", 227.485, 6.82, 30.5, 38.3, "", 6.63, 
  79.38}, {"CZE", "Europe", "Czech Republic", "2020-01-06", 0., 0., 0., 0., 
  0., 0., 0., 0., "", "", "", "", "", "", "", 0., 1.0708982*^7, 137.176, 
  43.3, 19.027, 11.58, 32605.906, "", 227.485, 6.82, 30.5, 38.3, "", 6.63, 
  79.38}, {"CZE", "Europe", "Czech Republic", "2020-01-07", 0., 0., 0., 0., 
  0., 0., 0., 0., "", "", "", "", "", "", "", 0., 1.0708982*^7, 137.176, 
  43.3, 19.027, 11.58, 32605.906, "", 227.485, 6.82, 30.5, 38.3, "", 6.63, 
  79.38}, {"CZE", "Europe", "Czech Republic", "2020-01-08", 0., 0., 0., 0., 
  0., 0., 0., 0., "", "", "", "", "", "", "", 0., 1.0708982*^7, 137.176, 
  43.3, 19.027, 11.58, 32605.906, "", 227.485, 6.82, 30.5, 38.3, "", 6.63, 
  79.38}, {"CZE", "Europe", "Czech Republic", "2020-01-09", 0., 0., 0., 0., 
  0., 0., 0., 0., "", "", "", "", "", "", "", 0., 1.0708982*^7, 137.176, 
  43.3, 19.027, 11.58, 32605.906, "", 227.485, 6.82, 30.5, 38.3, "", 6.63, 
  79.38}, {"CZE", "Europe", "Czech Republic", "2020-01-10", 0., 0., 0., 0., 
  0., 0., 0., 0., "", "", "", "", "", "", "", 0., 1.0708982*^7, 137.176, 
  43.3, 19.027, 11.58, 32605.906, "", 227.485, 6.82, 30.5, 38.3, "", 6.63, 
  79.38}, {"CZE", "Europe", "Czech Republic", "2020-01-11", 0., 0., 0., 0., 
  0., 0., 0., 0., "", "", "", "", "", "", "", 0., 1.0708982*^7, 137.176, 
  43.3, 19.027, 11.58, 32605.906, "", 227.485, 6.82, 30.5, 38.3, "", 6.63, 
  79.38}, {"CZE", "Europe", "Czech Republic", "2020-01-12", 0., 0., 0., 0., 
  0., 0., 0., 0., "", "", "", "", "", "", "", 0., 1.0708982*^7, 137.176, 
  43.3, 19.027, 11.58, 32605.906, "", 227.485, 6.82, 30.5, 38.3, "", 6.63, 
  79.38}, {"CZE", "Europe", "Czech Republic", "2020-01-13", 0., 0., 0., 0., 
  0., 0., 0., 0., "", "", "", "", "", "", "", 0., 1.0708982*^7, 137.176, 
  43.3, 19.027, 11.58, 32605.906, "", 227.485, 6.82, 30.5, 38.3, "", 6.63, 
  79.38}, {"CZE", "Europe", "Czech Republic", "2020-01-14", 0., 0., 0., 0., 
  0., 0., 0., 0., "", "", "", "", "", "", "", 0., 1.0708982*^7, 137.176, 
  43.3, 19.027, 11.58, 32605.906, "", 227.485, 6.82, 30.5, 38.3, "", 6.63, 
  79.38}, {"CZE", "Europe", "Czech Republic", "2020-01-15", 0., 0., 0., 0., 
  0., 0., 0., 0., "", "", "", "", "", "", "", 0., 1.0708982*^7, 137.176, 
  43.3, 19.027, 11.58, 32605.906, "", 227.485, 6.82, 30.5, 38.3, "", 6.63, 
  79.38}, {"CZE", "Europe", "Czech Republic", "2020-01-16", 0., 0., 0., 0., 
  0., 0., 0., 0., "", "", "", "", "", "", "", 0., 1.0708982*^7, 137.176, 
  43.3, 19.027, 11.58, 32605.906, "", 227.485, 6.82, 30.5, 38.3, "", 6.63, 
  79.38}, {"CZE", "Europe", "Czech Republic", "2020-01-17", 0., 0., 0., 0., 
  0., 0., 0., 0., "", "", "", "", "", "", "", 0., 1.0708982*^7, 137.176, 
  43.3, 19.027, 11.58, 32605.906, "", 227.485, 6.82, 30.5, 38.3, "", 6.63, 
  79.38}, {"CZE", "Europe", "Czech Republic", "2020-01-18", 0., 0., 0., 0., 
  0., 0., 0., 0., "", "", "", "", "", "", "", 0., 1.0708982*^7, 137.176, 
  43.3, 19.027, 11.58, 32605.906, "", 227.485, 6.82, 30.5, 38.3, "", 6.63, 
  79.38}, {"CZE", "Europe", "Czech Republic", "2020-01-19", 0., 0., 0., 0., 
  0., 0., 0., 0., "", "", "", "", "", "", "", 0., 1.0708982*^7, 137.176, 
  43.3, 19.027, 11.58, 32605.906, "", 227.485, 6.82, 30.5, 38.3, "", 6.63, 
  79.38}, {"CZE", "Europe", "Czech Republic", "2020-01-20", 0., 0., 0., 0., 
  0., 0., 0., 0., "", "", "", "", "", "", "", 0., 1.0708982*^7, 137.176, 
  43.3, 19.027, 11.58, 32605.906, "", 227.485, 6.82, 30.5, 38.3, "", 6.63, 
  79.38}, {"CZE", "Europe", "Czech Republic", "2020-01-21", 0., 0., 0., 0., 
  0., 0., 0., 0., "", "", "", "", "", "", "", 0., 1.0708982*^7, 137.176, 
  43.3, 19.027, 11.58, 32605.906, "", 227.485, 6.82, 30.5, 38.3, "", 6.63, 
  79.38}, {"CZE", "Europe", "Czech Republic", "2020-01-22", 0., 0., 0., 0., 
  0., 0., 0., 0., "", "", "", "", "", "", "", 0., 1.0708982*^7, 137.176, 
  43.3, 19.027, 11.58, 32605.906, "", 227.485, 6.82, 30.5, 38.3, "", 6.63, 
  79.38}, {"CZE", "Europe", "Czech Republic", "2020-01-23", 0., 0., 0., 0., 
  0., 0., 0., 0., "", "", "", "", "", "", "", 0., 1.0708982*^7, 137.176, 
  43.3, 19.027, 11.58, 32605.906, "", 227.485, 6.82, 30.5, 38.3, "", 6.63, 
  79.38}, {"CZE", "Europe", "Czech Republic", "2020-01-24", 0., 0., 0., 0., 
  0., 0., 0., 0., "", "", "", "", "", "", "", 5.56, 1.0708982*^7, 137.176, 
  43.3, 19.027, 11.58, 32605.906, "", 227.485, 6.82, 30.5, 38.3, "", 6.63, 
  79.38}, {"CZE", "Europe", "Czech Republic", "2020-01-25", 0., 0., 0., 0., 
  0., 0., 0., 0., "", "", "", "", "", "", "", 5.56, 1.0708982*^7, 137.176, 
  43.3, 19.027, 11.58, 32605.906, "", 227.485, 6.82, 30.5, 38.3, "", 6.63, 
  79.38}, {"CZE", "Europe", "Czech Republic", "2020-01-26", 0., 0., 0., 0., 
  0., 0., 0., 0., "", "", "", "", "", "", "", 5.56, 1.0708982*^7, 137.176, 
  43.3, 19.027, 11.58, 32605.906, "", 227.485, 6.82, 30.5, 38.3, "", 6.63, 
  79.38}, {"CZE", "Europe", "Czech Republic", "2020-01-27", 0., 0., 0., 0., 
  0., 0., 0., 0., 20., "", 0.002, "", "", "", "tests performed", 11.11, 
  1.0708982*^7, 137.176, 43.3, 19.027, 11.58, 32605.906, "", 227.485, 6.82, 
  30.5, 38.3, "", 6.63, 79.38}, {"CZE", "Europe", "Czech Republic", 
  "2020-01-28", 0., 0., 0., 0., 0., 0., 0., 0., 28., 8., 0.003, 0.001, "", 
  "", "tests performed", 11.11, 1.0708982*^7, 137.176, 43.3, 19.027, 11.58, 
  32605.906, "", 227.485, 6.82, 30.5, 38.3, "", 6.63, 79.38}, 
 {"CZE", "Europe", "Czech Republic", "2020-01-29", 0., 0., 0., 0., 0., 0., 
  0., 0., 33., 5., 0.003, 0., "", "", "tests performed", 11.11, 1.0708982*^7, 
  137.176, 43.3, 19.027, 11.58, 32605.906, "", 227.485, 6.82, 30.5, 38.3, "", 
  6.63, 79.38}, {"CZE", "Europe", "Czech Republic", "2020-01-30", 0., 0., 0., 
  0., 0., 0., 0., 0., 34., 1., 0.003, 0., "", "", "tests performed", 16.67, 
  1.0708982*^7, 137.176, 43.3, 19.027, 11.58, 32605.906, "", 227.485, 6.82, 
  30.5, 38.3, "", 6.63, 79.38}, {"CZE", "Europe", "Czech Republic", 
  "2020-01-31", 0., 0., 0., 0., 0., 0., 0., 0., 37., 3., 0.003, 0., "", "", 
  "tests performed", 16.67, 1.0708982*^7, 137.176, 43.3, 19.027, 11.58, 
  32605.906, "", 227.485, 6.82, 30.5, 38.3, "", 6.63, 79.38}, 
 {"CZE", "Europe", "Czech Republic", "2020-02-01", 0., 0., 0., 0., 0., 0., 
  0., 0., 38., 1., 0.004, 0., "", "", "tests performed", 16.67, 1.0708982*^7, 
  137.176, 43.3, 19.027, 11.58, 32605.906, "", 227.485, 6.82, 30.5, 38.3, "", 
  6.63, 79.38}, {"CZE", "Europe", "Czech Republic", "2020-02-02", 0., 0., 0., 
  0., 0., 0., 0., 0., 43., 5., 0.004, 0., "", "", "tests performed", 16.67, 
  1.0708982*^7, 137.176, 43.3, 19.027, 11.58, 32605.906, "", 227.485, 6.82, 
  30.5, 38.3, "", 6.63, 79.38}, {"CZE", "Europe", "Czech Republic", 
  "2020-02-03", 0., 0., 0., 0., 0., 0., 0., 0., 48., 5., 0.004, 0., 4., 0., 
  "tests performed", 16.67, 1.0708982*^7, 137.176, 43.3, 19.027, 11.58, 
  32605.906, "", 227.485, 6.82, 30.5, 38.3, "", 6.63, 79.38}, 
 {"CZE", "Europe", "Czech Republic", "2020-02-04", 0., 0., 0., 0., 0., 0., 
  0., 0., 53., 5., 0.005, 0., 4., 0., "tests performed", 16.67, 1.0708982*^7, 
  137.176, 43.3, 19.027, 11.58, 32605.906, "", 227.485, 6.82, 30.5, 38.3, "", 
  6.63, 79.38}, {"CZE", "Europe", "Czech Republic", "2020-02-05", 0., 0., 0., 
  0., 0., 0., 0., 0., "", "", "", "", 3., 0., "tests performed", 16.67, 
  1.0708982*^7, 137.176, 43.3, 19.027, 11.58, 32605.906, "", 227.485, 6.82, 
  30.5, 38.3, "", 6.63, 79.38}, {"CZE", "Europe", "Czech Republic", 
  "2020-02-06", 0., 0., 0., 0., 0., 0., 0., 0., 56., "", 0.005, "", 3., 0., 
  "tests performed", 16.67, 1.0708982*^7, 137.176, 43.3, 19.027, 11.58, 
  32605.906, "", 227.485, 6.82, 30.5, 38.3, "", 6.63, 79.38}, 
 {"CZE", "Europe", "Czech Republic", "2020-02-07", 0., 0., 0., 0., 0., 0., 
  0., 0., 62., 6., 0.006, 0.001, 4., 0., "tests performed", 16.67, 
  1.0708982*^7, 137.176, 43.3, 19.027, 11.58, 32605.906, "", 227.485, 6.82, 
  30.5, 38.3, "", 6.63, 79.38}, {"CZE", "Europe", "Czech Republic", 
  "2020-02-08", 0., 0., 0., 0., 0., 0., 0., 0., "", "", "", "", 4., 0., 
  "tests performed", 16.67, 1.0708982*^7, 137.176, 43.3, 19.027, 11.58, 
  32605.906, "", 227.485, 6.82, 30.5, 38.3, "", 6.63, 79.38}, 
 {"CZE", "Europe", "Czech Republic", "2020-02-09", 0., 0., 0., 0., 0., 0., 
  0., 0., 64., "", 0.006, "", 3., 0., "tests performed", 16.67, 1.0708982*^7, 
  137.176, 43.3, 19.027, 11.58, 32605.906, "", 227.485, 6.82, 30.5, 38.3, "", 
  6.63, 79.38}, {"CZE", "Europe", "Czech Republic", "2020-02-10", 0., 0., 0., 
  0., 0., 0., 0., 0., 72., 8., 0.007, 0.001, 3., 0., "tests performed", 
  16.67, 1.0708982*^7, 137.176, 43.3, 19.027, 11.58, 32605.906, "", 227.485, 
  6.82, 30.5, 38.3, "", 6.63, 79.38}, {"CZE", "Europe", "Czech Republic", 
  "2020-02-11", 0., 0., 0., 0., 0., 0., 0., 0., 74., 2., 0.007, 0., 3., 0., 
  "tests performed", 16.67, 1.0708982*^7, 137.176, 43.3, 19.027, 11.58, 
  32605.906, "", 227.485, 6.82, 30.5, 38.3, "", 6.63, 79.38}, 
 {"CZE", "Europe", "Czech Republic", "2020-02-12", 0., 0., 0., 0., 0., 0., 
  0., 0., 75., 1., 0.007, 0., 3., 0., "tests performed", 16.67, 1.0708982*^7, 
  137.176, 43.3, 19.027, 11.58, 32605.906, "", 227.485, 6.82, 30.5, 38.3, "", 
  6.63, 79.38}, {"CZE", "Europe", "Czech Republic", "2020-02-13", 0., 0., 0., 
  0., 0., 0., 0., 0., 76., 1., 0.007, 0., 3., 0., "tests performed", 16.67, 
  1.0708982*^7, 137.176, 43.3, 19.027, 11.58, 32605.906, "", 227.485, 6.82, 
  30.5, 38.3, "", 6.63, 79.38}, {"CZE", "Europe", "Czech Republic", 
  "2020-02-14", 0., 0., 0., 0., 0., 0., 0., 0., "", "", "", "", 2., 0., 
  "tests performed", 16.67, 1.0708982*^7, 137.176, 43.3, 19.027, 11.58, 
  32605.906, "", 227.485, 6.82, 30.5, 38.3, "", 6.63, 79.38}, 
 {"CZE", "Europe", "Czech Republic", "2020-02-15", 0., 0., 0., 0., 0., 0., 
  0., 0., 77., "", 0.007, "", 2., 0., "tests performed", 16.67, 1.0708982*^7, 
  137.176, 43.3, 19.027, 11.58, 32605.906, "", 227.485, 6.82, 30.5, 38.3, "", 
  6.63, 79.38}, {"CZE", "Europe", "Czech Republic", "2020-02-16", 0., 0., 0., 
  0., 0., 0., 0., 0., 78., 1., 0.007, 0., 2., 0., "tests performed", 16.67, 
  1.0708982*^7, 137.176, 43.3, 19.027, 11.58, 32605.906, "", 227.485, 6.82, 
  30.5, 38.3, "", 6.63, 79.38}, {"CZE", "Europe", "Czech Republic", 
  "2020-02-17", 0., 0., 0., 0., 0., 0., 0., 0., 80., 2., 0.007, 0., 1., 0., 
  "tests performed", 16.67, 1.0708982*^7, 137.176, 43.3, 19.027, 11.58, 
  32605.906, "", 227.485, 6.82, 30.5, 38.3, "", 6.63, 79.38}, 
 {"CZE", "Europe", "Czech Republic", "2020-02-18", 0., 0., 0., 0., 0., 0., 
  0., 0., "", "", "", "", 1., 0., "tests performed", 16.67, 1.0708982*^7, 
  137.176, 43.3, 19.027, 11.58, 32605.906, "", 227.485, 6.82, 30.5, 38.3, "", 
  6.63, 79.38}, {"CZE", "Europe", "Czech Republic", "2020-02-19", 0., 0., 0., 
  0., 0., 0., 0., 0., 82., "", 0.008, "", 1., 0., "tests performed", 16.67, 
  1.0708982*^7, 137.176, 43.3, 19.027, 11.58, 32605.906, "", 227.485, 6.82, 
  30.5, 38.3, "", 6.63, 79.38}, {"CZE", "Europe", "Czech Republic", 
  "2020-02-20", 0., 0., 0., 0., 0., 0., 0., 0., "", "", "", "", 1., 0., 
  "tests performed", 16.67, 1.0708982*^7, 137.176, 43.3, 19.027, 11.58, 
  32605.906, "", 227.485, 6.82, 30.5, 38.3, "", 6.63, 79.38}, 
 {"CZE", "Europe", "Czech Republic", "2020-02-21", 0., 0., 0., 0., 0., 0., 
  0., 0., "", "", "", "", 1., 0., "tests performed", 16.67, 1.0708982*^7, 
  137.176, 43.3, 19.027, 11.58, 32605.906, "", 227.485, 6.82, 30.5, 38.3, "", 
  6.63, 79.38}, {"CZE", "Europe", "Czech Republic", "2020-02-22", 0., 0., 0., 
  0., 0., 0., 0., 0., 83., "", 0.008, "", 1., 0., "tests performed", 16.67, 
  1.0708982*^7, 137.176, 43.3, 19.027, 11.58, 32605.906, "", 227.485, 6.82, 
  30.5, 38.3, "", 6.63, 79.38}, {"CZE", "Europe", "Czech Republic", 
  "2020-02-23", 0., 0., 0., 0., 0., 0., 0., 0., 86., 3., 0.008, 0., 1., 0., 
  "tests performed", 16.67, 1.0708982*^7, 137.176, 43.3, 19.027, 11.58, 
  32605.906, "", 227.485, 6.82, 30.5, 38.3, "", 6.63, 79.38}, 
 {"CZE", "Europe", "Czech Republic", "2020-02-24", 0., 0., 0., 0., 0., 0., 
  0., 0., 98., 12., 0.009, 0.001, 3., 0., "tests performed", 16.67, 
  1.0708982*^7, 137.176, 43.3, 19.027, 11.58, 32605.906, "", 227.485, 6.82, 
  30.5, 38.3, "", 6.63, 79.38}, {"CZE", "Europe", "Czech Republic", 
  "2020-02-25", 0., 0., 0., 0., 0., 0., 0., 0., 112., 14., 0.01, 0.001, 4., 
  0., "tests performed", 16.67, 1.0708982*^7, 137.176, 43.3, 19.027, 11.58, 
  32605.906, "", 227.485, 6.82, 30.5, 38.3, "", 6.63, 79.38}, 
 {"CZE", "Europe", "Czech Republic", "2020-02-26", 0., 0., 0., 0., 0., 0., 
  0., 0., 135., 23., 0.013, 0.002, 8., 0.001, "tests performed", 16.67, 
  1.0708982*^7, 137.176, 43.3, 19.027, 11.58, 32605.906, "", 227.485, 6.82, 
  30.5, 38.3, "", 6.63, 79.38}, {"CZE", "Europe", "Czech Republic", 
  "2020-02-27", 0., 0., 0., 0., 0., 0., 0., 0., 170., 35., 0.016, 0.003, 13., 
  0.001, "tests performed", 16.67, 1.0708982*^7, 137.176, 43.3, 19.027, 
  11.58, 32605.906, "", 227.485, 6.82, 30.5, 38.3, "", 6.63, 79.38}, 
 {"CZE", "Europe", "Czech Republic", "2020-02-28", 0., 0., 0., 0., 0., 0., 
  0., 0., 193., 23., 0.018, 0.002, 16., 0.001, "tests performed", 19.44, 
  1.0708982*^7, 137.176, 43.3, 19.027, 11.58, 32605.906, "", 227.485, 6.82, 
  30.5, 38.3, "", 6.63, 79.38}, {"CZE", "Europe", "Czech Republic", 
  "2020-02-29", 0., 0., 0., 0., 0., 0., 0., 0., 200., 7., 0.019, 0.001, 17., 
  0.002, "tests performed", 19.44, 1.0708982*^7, 137.176, 43.3, 19.027, 
  11.58, 32605.906, "", 227.485, 6.82, 30.5, 38.3, "", 6.63, 79.38}, 
 {"CZE", "Europe", "Czech Republic", "2020-03-01", 0., 0., 0., 0., 0., 0., 
  0., 0., 211., 11., 0.02, 0.001, 18., 0.002, "tests performed", 19.44, 
  1.0708982*^7, 137.176, 43.3, 19.027, 11.58, 32605.906, "", 227.485, 6.82, 
  30.5, 38.3, "", 6.63, 79.38}, {"CZE", "Europe", "Czech Republic", 
  "2020-03-02", 3., 3., 0., 0., 0.28, 0.28, 0., 0., 262., 51., 0.024, 0.005, 
  23., 0.002, "tests performed", 19.44, 1.0708982*^7, 137.176, 43.3, 19.027, 
  11.58, 32605.906, "", 227.485, 6.82, 30.5, 38.3, "", 6.63, 79.38}, 
 {"CZE", "Europe", "Czech Republic", "2020-03-03", 5., 2., 0., 0., 0.467, 
  0.187, 0., 0., 340., 78., 0.032, 0.007, 33., 0.003, "tests performed", 
  19.44, 1.0708982*^7, 137.176, 43.3, 19.027, 11.58, 32605.906, "", 227.485, 
  6.82, 30.5, 38.3, "", 6.63, 79.38}, {"CZE", "Europe", "Czech Republic", 
  "2020-03-04", 5., 0., 0., 0., 0.467, 0., 0., 0., 407., 67., 0.038, 0.006, 
  39., 0.004, "tests performed", 19.44, 1.0708982*^7, 137.176, 43.3, 19.027, 
  11.58, 32605.906, "", 227.485, 6.82, 30.5, 38.3, "", 6.63, 79.38}, 
 {"CZE", "Europe", "Czech Republic", "2020-03-05", 8., 3., 0., 0., 0.747, 
  0.28, 0., 0., 483., 76., 0.045, 0.007, 45., 0.004, "tests performed", 
  19.44, 1.0708982*^7, 137.176, 43.3, 19.027, 11.58, 32605.906, "", 227.485, 
  6.82, 30.5, 38.3, "", 6.63, 79.38}, {"CZE", "Europe", "Czech Republic", 
  "2020-03-06", 12., 4., 0., 0., 1.121, 0.374, 0., 0., 594., 111., 0.055, 
  0.01, 57., 0.005, "tests performed", 19.44, 1.0708982*^7, 137.176, 43.3, 
  19.027, 11.58, 32605.906, "", 227.485, 6.82, 30.5, 38.3, "", 6.63, 79.38}, 
 {"CZE", "Europe", "Czech Republic", "2020-03-07", 19., 7., 0., 0., 1.774, 
  0.654, 0., 0., 787., 193., 0.073, 0.018, 84., 0.008, "tests performed", 
  19.44, 1.0708982*^7, 137.176, 43.3, 19.027, 11.58, 32605.906, "", 227.485, 
  6.82, 30.5, 38.3, "", 6.63, 79.38}, {"CZE", "Europe", "Czech Republic", 
  "2020-03-08", 26., 7., 0., 0., 2.428, 0.654, 0., 0., 928., 141., 0.087, 
  0.013, 102., 0.01, "tests performed", 19.44, 1.0708982*^7, 137.176, 43.3, 
  19.027, 11.58, 32605.906, "", 227.485, 6.82, 30.5, 38.3, "", 6.63, 79.38}, 
 {"CZE", "Europe", "Czech Republic", "2020-03-09", 32., 6., 0., 0., 2.988, 
  0.56, 0., 0., 1193., 265., 0.111, 0.025, 133., 0.012, "tests performed", 
  19.44, 1.0708982*^7, 137.176, 43.3, 19.027, 11.58, 32605.906, "", 227.485, 
  6.82, 30.5, 38.3, "", 6.63, 79.38}, {"CZE", "Europe", "Czech Republic", 
  "2020-03-10", 40., 8., 0., 0., 3.735, 0.747, 0., 0., 1358., 165., 0.127, 
  0.015, 145., 0.014, "tests performed", 25., 1.0708982*^7, 137.176, 43.3, 
  19.027, 11.58, 32605.906, "", 227.485, 6.82, 30.5, 38.3, "", 6.63, 79.38}, 
 {"CZE", "Europe", "Czech Republic", "2020-03-11", 63., 23., 0., 0., 5.883, 
  2.148, 0., 0., 1816., 458., 0.17, 0.043, 201., 0.019, "tests performed", 
  47.22, 1.0708982*^7, 137.176, 43.3, 19.027, 11.58, 32605.906, "", 227.485, 
  6.82, 30.5, 38.3, "", 6.63, 79.38}, {"CZE", "Europe", "Czech Republic", 
  "2020-03-12", 94., 31., 0., 0., 8.778, 2.895, 0., 0., 2353., 537., 0.22, 
  0.05, 267., 0.025, "tests performed", 50., 1.0708982*^7, 137.176, 43.3, 
  19.027, 11.58, 32605.906, "", 227.485, 6.82, 30.5, 38.3, "", 6.63, 79.38}, 
 {"CZE", "Europe", "Czech Republic", "2020-03-13", 116., 22., 0., 0., 10.832, 
  2.054, 0., 0., 3198., 845., 0.299, 0.079, 372., 0.035, "tests performed", 
  57.41, 1.0708982*^7, 137.176, 43.3, 19.027, 11.58, 32605.906, "", 227.485, 
  6.82, 30.5, 38.3, "", 6.63, 79.38}, {"CZE", "Europe", "Czech Republic", 
  "2020-03-14", 150., 34., 0., 0., 14.007, 3.175, 0., 0., 4184., 986., 0.391, 
  0.092, 485., 0.045, "tests performed", 61.11, 1.0708982*^7, 137.176, 43.3, 
  19.027, 11.58, 32605.906, "", 227.485, 6.82, 30.5, 38.3, "", 6.63, 79.38}, 
 {"CZE", "Europe", "Czech Republic", "2020-03-15", 214., 64., 0., 0., 19.983, 
  5.976, 0., 0., 5212., 1028., 0.487, 0.096, 612., 0.057, "tests performed", 
  68.52, 1.0708982*^7, 137.176, 43.3, 19.027, 11.58, 32605.906, "", 227.485, 
  6.82, 30.5, 38.3, "", 6.63, 79.38}, {"CZE", "Europe", "Czech Republic", 
  "2020-03-16", 298., 84., 0., 0., 27.827, 7.844, 0., 0., 6531., 1319., 0.61, 
  0.123, 763., 0.071, "tests performed", 79.63, 1.0708982*^7, 137.176, 43.3, 
  19.027, 11.58, 32605.906, "", 227.485, 6.82, 30.5, 38.3, "", 6.63, 79.38}, 
 {"CZE", "Europe", "Czech Republic", "2020-03-17", 344., 46., 0., 0., 32.123, 
  4.295, 0., 0., 7825., 1294., 0.731, 0.121, 924., 0.086, "tests performed", 
  79.63, 1.0708982*^7, 137.176, 43.3, 19.027, 11.58, 32605.906, "", 227.485, 
  6.82, 30.5, 38.3, "", 6.63, 79.38}, {"CZE", "Europe", "Czech Republic", 
  "2020-03-18", 434., 90., 0., 0., 40.527, 8.404, 0., 0., 9581., 1756., 
  0.895, 0.164, 1109., 0.104, "tests performed", 79.63, 1.0708982*^7, 
  137.176, 43.3, 19.027, 11.58, 32605.906, "", 227.485, 6.82, 30.5, 38.3, "", 
  6.63, 79.38}, {"CZE", "Europe", "Czech Republic", "2020-03-19", 522., 88., 
  0., 0., 48.744, 8.217, 0., 0., 11840., 2259., 1.106, 0.211, 1355., 0.127, 
  "tests performed", 79.63, 1.0708982*^7, 137.176, 43.3, 19.027, 11.58, 
  32605.906, "", 227.485, 6.82, 30.5, 38.3, "", 6.63, 79.38}, 
 {"CZE", "Europe", "Czech Republic", "2020-03-20", 694., 172., 0., 0., 
  64.805, 16.061, 0., 0., 13961., 2121., 1.304, 0.198, 1538., 0.144, 
  "tests performed", 79.63, 1.0708982*^7, 137.176, 43.3, 19.027, 11.58, 
  32605.906, "", 227.485, 6.82, 30.5, 38.3, "", 6.63, 79.38}, 
 {"CZE", "Europe", "Czech Republic", "2020-03-21", 904., 210., 0., 0., 
  84.415, 19.61, 0., 0., 15843., 1882., 1.479, 0.176, 1666., 0.156, 
  "tests performed", 79.63, 1.0708982*^7, 137.176, 43.3, 19.027, 11.58, 
  32605.906, "", 227.485, 6.82, 30.5, 38.3, "", 6.63, 79.38}, 
 {"CZE", "Europe", "Czech Republic", "2020-03-22", 995., 91., 0., 0., 92.913, 
  8.498, 0., 0., 17644., 1801., 1.648, 0.168, 1776., 0.166, 
  "tests performed", 79.63, 1.0708982*^7, 137.176, 43.3, 19.027, 11.58, 
  32605.906, "", 227.485, 6.82, 30.5, 38.3, "", 6.63, 79.38}, 
 {"CZE", "Europe", "Czech Republic", "2020-03-23", 1165., 170., 1., 1., 
  108.787, 15.875, 0.093, 0.093, 19935., 2291., 1.862, 0.214, 1915., 0.179, 
  "tests performed", 82.41, 1.0708982*^7, 137.176, 43.3, 19.027, 11.58, 
  32605.906, "", 227.485, 6.82, 30.5, 38.3, "", 6.63, 79.38}, 
 {"CZE", "Europe", "Czech Republic", "2020-03-24", 1236., 71., 1., 0., 
  115.417, 6.63, 0.093, 0., 22997., 3062., 2.147, 0.286, 2167., 0.202, 
  "tests performed", 82.41, 1.0708982*^7, 137.176, 43.3, 19.027, 11.58, 
  32605.906, "", 227.485, 6.82, 30.5, 38.3, "", 6.63, 79.38}, 
 {"CZE", "Europe", "Czech Republic", "2020-03-25", 1394., 158., 3., 2., 
  130.171, 14.754, 0.28, 0.187, 27104., 4107., 2.531, 0.384, 2503., 0.234, 
  "tests performed", 82.41, 1.0708982*^7, 137.176, 43.3, 19.027, 11.58, 
  32605.906, "", 227.485, 6.82, 30.5, 38.3, "", 6.63, 79.38}, 
 {"CZE", "Europe", "Czech Republic", "2020-03-26", 1654., 260., 6., 3., 
  154.45, 24.279, 0.56, 0.28, 31737., 4633., 2.964, 0.433, 2842., 0.265, 
  "tests performed", 82.41, 1.0708982*^7, 137.176, 43.3, 19.027, 11.58, 
  32605.906, "", 227.485, 6.82, 30.5, 38.3, "", 6.63, 79.38}, 
 {"CZE", "Europe", "Czech Republic", "2020-03-27", 2062., 408., 9., 3., 
  192.549, 38.099, 0.84, 0.28, 37096., 5359., 3.464, 0.5, 3305., 0.309, 
  "tests performed", 82.41, 1.0708982*^7, 137.176, 43.3, 19.027, 11.58, 
  32605.906, "", 227.485, 6.82, 30.5, 38.3, "", 6.63, 79.38}, 
 {"CZE", "Europe", "Czech Republic", "2020-03-28", 2279., 217., 9., 0., 
  212.812, 20.263, 0.84, 0., 41320., 4224., 3.858, 0.394, 3640., 0.34, 
  "tests performed", 82.41, 1.0708982*^7, 137.176, 43.3, 19.027, 11.58, 
  32605.906, "", 227.485, 6.82, 30.5, 38.3, "", 6.63, 79.38}, 
 {"CZE", "Europe", "Czech Republic", "2020-03-29", 2663., 384., 11., 2., 
  248.67, 35.858, 1.027, 0.187, 44168., 2848., 4.124, 0.266, 3789., 0.354, 
  "tests performed", 82.41, 1.0708982*^7, 137.176, 43.3, 19.027, 11.58, 
  32605.906, "", 227.485, 6.82, 30.5, 38.3, "", 6.63, 79.38}, 
 {"CZE", "Europe", "Czech Republic", "2020-03-30", 2829., 166., 16., 5., 
  264.171, 15.501, 1.494, 0.467, 49327., 5159., 4.606, 0.482, 4199., 0.392, 
  "tests performed", 82.41, 1.0708982*^7, 137.176, 43.3, 19.027, 11.58, 
  32605.906, "", 227.485, 6.82, 30.5, 38.3, "", 6.63, 79.38}, 
 {"CZE", "Europe", "Czech Republic", "2020-03-31", 3002., 173., 24., 8., 
  280.325, 16.155, 2.241, 0.747, 55988., 6661., 5.228, 0.622, 4713., 0.44, 
  "tests performed", 82.41, 1.0708982*^7, 137.176, 43.3, 19.027, 11.58, 
  32605.906, "", 227.485, 6.82, 30.5, 38.3, "", 6.63, 79.38}, 
 {"CZE", "Europe", "Czech Republic", "2020-04-01", 3308., 306., 31., 7., 
  308.9, 28.574, 2.895, 0.654, 62090., 6102., 5.798, 0.57, 4998., 0.467, 
  "tests performed", 82.41, 1.0708982*^7, 137.176, 43.3, 19.027, 11.58, 
  32605.906, "", 227.485, 6.82, 30.5, 38.3, "", 6.63, 79.38}, 
 {"CZE", "Europe", "Czech Republic", "2020-04-02", 3589., 281., 39., 8., 
  335.139, 26.24, 3.642, 0.747, 68763., 6673., 6.421, 0.623, 5289., 0.494, 
  "tests performed", 74.07, 1.0708982*^7, 137.176, 43.3, 19.027, 11.58, 
  32605.906, "", 227.485, 6.82, 30.5, 38.3, "", 6.63, 79.38}, 
 {"CZE", "Europe", "Czech Republic", "2020-04-03", 3858., 269., 44., 5., 
  360.258, 25.119, 4.109, 0.467, 76161., 7398., 7.112, 0.691, 5581., 0.521, 
  "tests performed", 74.07, 1.0708982*^7, 137.176, 43.3, 19.027, 11.58, 
  32605.906, "", 227.485, 6.82, 30.5, 38.3, "", 6.63, 79.38}, 
 {"CZE", "Europe", "Czech Republic", "2020-04-04", 4190., 332., 53., 9., 
  391.26, 31.002, 4.949, 0.84, 81998., 5837., 7.657, 0.545, 5811., 0.543, 
  "tests performed", 74.07, 1.0708982*^7, 137.176, 43.3, 19.027, 11.58, 
  32605.906, "", 227.485, 6.82, 30.5, 38.3, "", 6.63, 79.38}, 
 {"CZE", "Europe", "Czech Republic", "2020-04-05", 4472., 282., 59., 6., 
  417.593, 26.333, 5.509, 0.56, 86810., 4812., 8.106, 0.449, 6092., 0.569, 
  "tests performed", 74.07, 1.0708982*^7, 137.176, 43.3, 19.027, 11.58, 
  32605.906, "", 227.485, 6.82, 30.5, 38.3, "", 6.63, 79.38}, 
 {"CZE", "Europe", "Czech Republic", "2020-04-06", 4587., 115., 67., 8., 
  428.332, 10.739, 6.256, 0.747, 93245., 6435., 8.707, 0.601, 6274., 0.586, 
  "tests performed", 74.07, 1.0708982*^7, 137.176, 43.3, 19.027, 11.58, 
  32605.906, "", 227.485, 6.82, 30.5, 38.3, "", 6.63, 79.38}, 
 {"CZE", "Europe", "Czech Republic", "2020-04-07", 4822., 235., 78., 11., 
  450.276, 21.944, 7.284, 1.027, 101418., 8173., 9.47, 0.763, 6490., 0.606, 
  "tests performed", 74.07, 1.0708982*^7, 137.176, 43.3, 19.027, 11.58, 
  32605.906, "", 227.485, 6.82, 30.5, 38.3, "", 6.63, 79.38}, 
 {"CZE", "Europe", "Czech Republic", "2020-04-08", 5017., 195., 88., 10., 
  468.485, 18.209, 8.217, 0.934, 109887., 8469., 10.261, 0.791, 6828., 0.638, 
  "tests performed", 74.07, 1.0708982*^7, 137.176, 43.3, 19.027, 11.58, 
  32605.906, "", 227.485, 6.82, 30.5, 38.3, "", 6.63, 79.38}, 
 {"CZE", "Europe", "Czech Republic", "2020-04-09", 5312., 295., 99., 11., 
  496.032, 27.547, 9.245, 1.027, 118067., 8180., 11.025, 0.764, 7043., 0.658, 
  "tests performed", 74.07, 1.0708982*^7, 137.176, 43.3, 19.027, 11.58, 
  32605.906, "", 227.485, 6.82, 30.5, 38.3, "", 6.63, 79.38}, 
 {"CZE", "Europe", "Czech Republic", "2020-04-10", 5569., 257., 112., 13., 
  520.031, 23.999, 10.459, 1.214, 123769., 5702., 11.557, 0.532, 6801., 
  0.635, "tests performed", 74.07, 1.0708982*^7, 137.176, 43.3, 19.027, 
  11.58, 32605.906, "", 227.485, 6.82, 30.5, 38.3, "", 6.63, 79.38}, 
 {"CZE", "Europe", "Czech Republic", "2020-04-11", 5732., 163., 119., 7., 
  535.252, 15.221, 11.112, 0.654, 128660., 4891., 12.014, 0.457, 6666., 
  0.622, "tests performed", 74.07, 1.0708982*^7, 137.176, 43.3, 19.027, 
  11.58, 32605.906, "", 227.485, 6.82, 30.5, 38.3, "", 6.63, 79.38}, 
 {"CZE", "Europe", "Czech Republic", "2020-04-12", 5902., 170., 129., 10., 
  551.126, 15.875, 12.046, 0.934, 131910., 3250., 12.318, 0.303, 6443., 
  0.602, "tests performed", 74.07, 1.0708982*^7, 137.176, 43.3, 19.027, 
  11.58, 32605.906, "", 227.485, 6.82, 30.5, 38.3, "", 6.63, 79.38}, 
 {"CZE", "Europe", "Czech Republic", "2020-04-13", 5991., 89., 138., 9., 
  559.437, 8.311, 12.886, 0.84, 135125., 3215., 12.618, 0.3, 5983., 0.559, 
  "tests performed", 74.07, 1.0708982*^7, 137.176, 43.3, 19.027, 11.58, 
  32605.906, "", 227.485, 6.82, 30.5, 38.3, "", 6.63, 79.38}, 
 {"CZE", "Europe", "Czech Republic", "2020-04-14", 6059., 68., 143., 5., 
  565.787, 6.35, 13.353, 0.467, 141298., 6173., 13.194, 0.576, 5697., 0.532, 
  "tests performed", 68.52, 1.0708982*^7, 137.176, 43.3, 19.027, 11.58, 
  32605.906, "", 227.485, 6.82, 30.5, 38.3, "", 6.63, 79.38}, 
 {"CZE", "Europe", "Czech Republic", "2020-04-15", 6141., 82., 161., 18., 
  573.444, 7.657, 15.034, 1.681, 149774., 8476., 13.986, 0.791, 5698., 0.532, 
  "tests performed", 68.52, 1.0708982*^7, 137.176, 43.3, 19.027, 11.58, 
  32605.906, "", 227.485, 6.82, 30.5, 38.3, "", 6.63, 79.38}, 
 {"CZE", "Europe", "Czech Republic", "2020-04-16", 6303., 162., 166., 5., 
  588.571, 15.127, 15.501, 0.467, 158155., 8381., 14.768, 0.783, 5727., 
  0.535, "tests performed", 68.52, 1.0708982*^7, 137.176, 43.3, 19.027, 
  11.58, 32605.906, "", 227.485, 6.82, 30.5, 38.3, "", 6.63, 79.38}, 
 {"CZE", "Europe", "Czech Republic", "2020-04-17", 6433., 130., 169., 3., 
  600.711, 12.139, 15.781, 0.28, 166443., 8288., 15.542, 0.774, 6096., 0.569, 
  "tests performed", 68.52, 1.0708982*^7, 137.176, 43.3, 19.027, 11.58, 
  32605.906, "", 227.485, 6.82, 30.5, 38.3, "", 6.63, 79.38}, 
 {"CZE", "Europe", "Czech Republic", "2020-04-18", 6549., 116., 173., 4., 
  611.543, 10.832, 16.155, 0.374, 172048., 5605., 16.066, 0.523, 6198., 
  0.579, "tests performed", 68.52, 1.0708982*^7, 137.176, 43.3, 19.027, 
  11.58, 32605.906, "", 227.485, 6.82, 30.5, 38.3, "", 6.63, 79.38}, 
 {"CZE", "Europe", "Czech Republic", "2020-04-19", 6654., 105., 181., 8., 
  621.348, 9.805, 16.902, 0.747, 176075., 4027., 16.442, 0.376, 6309., 0.589, 
  "tests performed", 68.52, 1.0708982*^7, 137.176, 43.3, 19.027, 11.58, 
  32605.906, "", 227.485, 6.82, 30.5, 38.3, "", 6.63, 79.38}, 
 {"CZE", "Europe", "Czech Republic", "2020-04-20", 6787., 133., 188., 7., 
  633.767, 12.419, 17.555, 0.654, 182642., 6567., 17.055, 0.613, 6788., 
  0.634, "tests performed", 61.11, 1.0708982*^7, 137.176, 43.3, 19.027, 
  11.58, 32605.906, "", 227.485, 6.82, 30.5, 38.3, "", 6.63, 79.38}, 
 {"CZE", "Europe", "Czech Republic", "2020-04-21", 6914., 127., 196., 8., 
  645.626, 11.859, 18.302, 0.747, 190983., 8341., 17.834, 0.779, 7098., 
  0.663, "tests performed", 57.41, 1.0708982*^7, 137.176, 43.3, 19.027, 
  11.58, 32605.906, "", 227.485, 6.82, 30.5, 38.3, "", 6.63, 79.38}, 
 {"CZE", "Europe", "Czech Republic", "2020-04-22", 7041., 127., 201., 5., 
  657.485, 11.859, 18.769, 0.467, 199801., 8818., 18.657, 0.823, 7147., 
  0.667, "tests performed", 57.41, 1.0708982*^7, 137.176, 43.3, 19.027, 
  11.58, 32605.906, "", 227.485, 6.82, 30.5, 38.3, "", 6.63, 79.38}, 
 {"CZE", "Europe", "Czech Republic", "2020-04-23", 7136., 95., 210., 9., 
  666.357, 8.871, 19.61, 0.84, 207702., 7901., 19.395, 0.738, 7078., 0.661, 
  "tests performed", 57.41, 1.0708982*^7, 137.176, 43.3, 19.027, 11.58, 
  32605.906, "", 227.485, 6.82, 30.5, 38.3, "", 6.63, 79.38}, 
 {"CZE", "Europe", "Czech Republic", "2020-04-24", 7188., 52., 213., 3., 
  671.212, 4.856, 19.89, 0.28, 214831., 7129., 20.061, 0.666, 6913., 0.646, 
  "tests performed", 57.41, 1.0708982*^7, 137.176, 43.3, 19.027, 11.58, 
  32605.906, "", 227.485, 6.82, 30.5, 38.3, "", 6.63, 79.38}, 
 {"CZE", "Europe", "Czech Republic", "2020-04-25", 7273., 85., 215., 2., 
  679.15, 7.937, 20.077, 0.187, 219277., 4446., 20.476, 0.415, 6747., 0.63, 
  "tests performed", 57.41, 1.0708982*^7, 137.176, 43.3, 19.027, 11.58, 
  32605.906, "", 227.485, 6.82, 30.5, 38.3, "", 6.63, 79.38}, 
 {"CZE", "Europe", "Czech Republic", "2020-04-26", 7352., 79., 218., 3., 
  686.527, 7.377, 20.357, 0.28, 222658., 3381., 20.792, 0.316, 6655., 0.621, 
  "tests performed", 57.41, 1.0708982*^7, 137.176, 43.3, 19.027, 11.58, 
  32605.906, "", 227.485, 6.82, 30.5, 38.3, "", 6.63, 79.38}, 
 {"CZE", "Europe", "Czech Republic", "2020-04-27", 7404., 52., 221., 3., 
  691.382, 4.856, 20.637, 0.28, 230412., 7754., 21.516, 0.724, 6824., 0.637, 
  "tests performed", 54.63, 1.0708982*^7, 137.176, 43.3, 19.027, 11.58, 
  32605.906, "", 227.485, 6.82, 30.5, 38.3, "", 6.63, 79.38}, 
 {"CZE", "Europe", "Czech Republic", "2020-04-28", 7449., 45., 223., 2., 
  695.584, 4.202, 20.824, 0.187, 239153., 8741., 22.332, 0.816, 6881., 0.643, 
  "tests performed", 54.63, 1.0708982*^7, 137.176, 43.3, 19.027, 11.58, 
  32605.906, "", 227.485, 6.82, 30.5, 38.3, "", 6.63, 79.38}, 
 {"CZE", "Europe", "Czech Republic", "2020-04-29", 7504., 55., 227., 4., 
  700.72, 5.136, 21.197, 0.374, 246475., 7322., 23.016, 0.684, 6668., 0.623, 
  "tests performed", 54.63, 1.0708982*^7, 137.176, 43.3, 19.027, 11.58, 
  32605.906, "", 227.485, 6.82, 30.5, 38.3, "", 6.63, 79.38}, 
 {"CZE", "Europe", "Czech Republic", "2020-04-30", 7579., 75., 227., 0., 
  707.724, 7.003, 21.197, 0., 253871., 7396., 23.706, 0.691, 6596., 0.616, 
  "tests performed", 54.63, 1.0708982*^7, 137.176, 43.3, 19.027, 11.58, 
  32605.906, "", 227.485, 6.82, 30.5, 38.3, "", 6.63, 79.38}, 
 {"CZE", "Europe", "Czech Republic", "2020-05-01", 7682., 103., 236., 9., 
  717.342, 9.618, 22.038, 0.84, 258368., 4497., 24.126, 0.42, 6220., 0.581, 
  "tests performed", 54.63, 1.0708982*^7, 137.176, 43.3, 19.027, 11.58, 
  32605.906, "", 227.485, 6.82, 30.5, 38.3, "", 6.63, 79.38}, 
 {"CZE", "Europe", "Czech Republic", "2020-05-02", 7737., 55., 240., 4., 
  722.478, 5.136, 22.411, 0.374, 262253., 3885., 24.489, 0.363, 6139., 0.573, 
  "tests performed", 54.63, 1.0708982*^7, 137.176, 43.3, 19.027, 11.58, 
  32605.906, "", 227.485, 6.82, 30.5, 38.3, "", 6.63, 79.38}, 
 {"CZE", "Europe", "Czech Republic", "2020-05-03", 7755., 18., 245., 5., 
  724.158, 1.681, 22.878, 0.467, 266134., 3881., 24.851, 0.362, 6211., 0.58, 
  "tests performed", 54.63, 1.0708982*^7, 137.176, 43.3, 19.027, 11.58, 
  32605.906, "", 227.485, 6.82, 30.5, 38.3, "", 6.63, 79.38}, 
 {"CZE", "Europe", "Czech Republic", "2020-05-04", 7781., 26., 248., 3., 
  726.586, 2.428, 23.158, 0.28, 273890., 7756., 25.576, 0.724, 6211., 0.58, 
  "tests performed", 54.63, 1.0708982*^7, 137.176, 43.3, 19.027, 11.58, 
  32605.906, "", 227.485, 6.82, 30.5, 38.3, "", 6.63, 79.38}, 
 {"CZE", "Europe", "Czech Republic", "2020-05-05", 7819., 38., 252., 4., 
  730.135, 3.548, 23.532, 0.374, 283273., 9383., 26.452, 0.876, 6303., 0.589, 
  "tests performed", 54.63, 1.0708982*^7, 137.176, 43.3, 19.027, 11.58, 
  32605.906, "", 227.485, 6.82, 30.5, 38.3, "", 6.63, 79.38}, 
 {"CZE", "Europe", "Czech Republic", "2020-05-06", 7896., 77., 257., 5., 
  737.325, 7.19, 23.999, 0.467, 291325., 8052., 27.204, 0.752, 6407., 0.598, 
  "tests performed", 54.63, 1.0708982*^7, 137.176, 43.3, 19.027, 11.58, 
  32605.906, "", 227.485, 6.82, 30.5, 38.3, "", 6.63, 79.38}, 
 {"CZE", "Europe", "Czech Republic", "2020-05-07", 7974., 78., 262., 5., 
  744.609, 7.284, 24.465, 0.467, 298924., 7599., 27.913, 0.71, 6436., 0.601, 
  "tests performed", 54.63, 1.0708982*^7, 137.176, 43.3, 19.027, 11.58, 
  32605.906, "", 227.485, 6.82, 30.5, 38.3, "", 6.63, 79.38}, 
 {"CZE", "Europe", "Czech Republic", "2020-05-08", 8031., 57., 270., 8., 
  749.931, 5.323, 25.212, 0.747, 303434., 4510., 28.335, 0.421, 6438., 0.601, 
  "tests performed", 54.63, 1.0708982*^7, 137.176, 43.3, 19.027, 11.58, 
  32605.906, "", 227.485, 6.82, 30.5, 38.3, "", 6.63, 79.38}, 
 {"CZE", "Europe", "Czech Republic", "2020-05-09", 8077., 46., 273., 3., 
  754.227, 4.295, 25.493, 0.28, 307222., 3788., 28.688, 0.354, 6424., 0.6, 
  "tests performed", 54.63, 1.0708982*^7, 137.176, 43.3, 19.027, 11.58, 
  32605.906, "", 227.485, 6.82, 30.5, 38.3, "", 6.63, 79.38}, 
 {"CZE", "Europe", "Czech Republic", "2020-05-10", 8095., 18., 276., 3., 
  755.908, 1.681, 25.773, 0.28, 311274., 4052., 29.067, 0.378, 6449., 0.602, 
  "tests performed", 54.63, 1.0708982*^7, 137.176, 43.3, 19.027, 11.58, 
  32605.906, "", 227.485, 6.82, 30.5, 38.3, "", 6.63, 79.38}, 
 {"CZE", "Europe", "Czech Republic", "2020-05-11", 8123., 28., 280., 4., 
  758.522, 2.615, 26.146, 0.374, 319083., 7809., 29.796, 0.729, 6456., 0.603, 
  "tests performed", 54.63, 1.0708982*^7, 137.176, 43.3, 19.027, 11.58, 
  32605.906, "", 227.485, 6.82, 30.5, 38.3, "", 6.63, 79.38}, 
 {"CZE", "Europe", "Czech Republic", "2020-05-12", 8176., 53., 282., 2., 
  763.471, 4.949, 26.333, 0.187, 327838., 8755., 30.613, 0.818, 6366., 0.594, 
  "tests performed", 54.63, 1.0708982*^7, 137.176, 43.3, 19.027, 11.58, 
  32605.906, "", 227.485, 6.82, 30.5, 38.3, "", 6.63, 79.38}, 
 {"CZE", "Europe", "Czech Republic", "2020-05-13", 8221., 45., 283., 1., 
  767.673, 4.202, 26.426, 0.093, 335525., 7687., 31.331, 0.718, 6314., 0.59, 
  "tests performed", 54.63, 1.0708982*^7, 137.176, 43.3, 19.027, 11.58, 
  32605.906, "", 227.485, 6.82, 30.5, 38.3, "", 6.63, 79.38}, 
 {"CZE", "Europe", "Czech Republic", "2020-05-14", 8269., 48., 290., 7., 
  772.156, 4.482, 27.08, 0.654, 342427., 6902., 31.976, 0.645, 6215., 0.58, 
  "tests performed", 54.63, 1.0708982*^7, 137.176, 43.3, 19.027, 11.58, 
  32605.906, "", 227.485, 6.82, 30.5, 38.3, "", 6.63, 79.38}, 
 {"CZE", "Europe", "Czech Republic", "2020-05-15", 8351., 82., 293., 3., 
  779.813, 7.657, 27.36, 0.28, 349217., 6790., 32.61, 0.634, 6540., 0.611, 
  "tests performed", 54.63, 1.0708982*^7, 137.176, 43.3, 19.027, 11.58, 
  32605.906, "", 227.485, 6.82, 30.5, 38.3, "", 6.63, 79.38}, 
 {"CZE", "Europe", "Czech Republic", "2020-05-16", 8406., 55., 295., 2., 
  784.949, 5.136, 27.547, 0.187, 353414., 4197., 33.002, 0.392, 6599., 0.616, 
  "tests performed", 54.63, 1.0708982*^7, 137.176, 43.3, 19.027, 11.58, 
  32605.906, "", 227.485, 6.82, 30.5, 38.3, "", 6.63, 79.38}, 
 {"CZE", "Europe", "Czech Republic", "2020-05-17", 8455., 49., 296., 1., 
  789.524, 4.576, 27.64, 0.093, 356967., 3553., 33.333, 0.332, 6528., 0.61, 
  "tests performed", 54.63, 1.0708982*^7, 137.176, 43.3, 19.027, 11.58, 
  32605.906, "", 227.485, 6.82, 30.5, 38.3, "", 6.63, 79.38}, 
 {"CZE", "Europe", "Czech Republic", "2020-05-18", 8475., 20., 297., 1., 
  791.392, 1.868, 27.734, 0.093, 364425., 7458., 34.03, 0.696, 6477., 0.605, 
  "tests performed", 54.63, 1.0708982*^7, 137.176, 43.3, 19.027, 11.58, 
  32605.906, "", 227.485, 6.82, 30.5, 38.3, "", 6.63, 79.38}, 
 {"CZE", "Europe", "Czech Republic", "2020-05-19", 8586., 111., 297., 0., 
  801.757, 10.365, 27.734, 0., 372761., 8336., 34.808, 0.778, 6418., 0.599, 
  "tests performed", 54.63, 1.0708982*^7, 137.176, 43.3, 19.027, 11.58, 
  32605.906, "", 227.485, 6.82, 30.5, 38.3, "", 6.63, 79.38}, 
 {"CZE", "Europe", "Czech Republic", "2020-05-20", 8647., 61., 302., 5., 
  807.453, 5.696, 28.201, 0.467, 380279., 7518., 35.51, 0.702, 6393., 0.597, 
  "tests performed", 54.63, 1.0708982*^7, 137.176, 43.3, 19.027, 11.58, 
  32605.906, "", 227.485, 6.82, 30.5, 38.3, "", 6.63, 79.38}, 
 {"CZE", "Europe", "Czech Republic", "2020-05-21", 8721., 74., 304., 2., 
  814.363, 6.91, 28.387, 0.187, 387569., 7290., 36.191, 0.681, 6449., 0.602, 
  "tests performed", 54.63, 1.0708982*^7, 137.176, 43.3, 19.027, 11.58, 
  32605.906, "", 227.485, 6.82, 30.5, 38.3, "", 6.63, 79.38}, 
 {"CZE", "Europe", "Czech Republic", "2020-05-22", 8754., 33., 306., 2., 
  817.445, 3.082, 28.574, 0.187, 395317., 7748., 36.915, 0.724, 6586., 0.615, 
  "tests performed", 54.63, 1.0708982*^7, 137.176, 43.3, 19.027, 11.58, 
  32605.906, "", 227.485, 6.82, 30.5, 38.3, "", 6.63, 79.38}, 
 {"CZE", "Europe", "Czech Republic", "2020-05-23", 8813., 59., 312., 6., 
  822.954, 5.509, 29.134, 0.56, 400376., 5059., 37.387, 0.472, 6709., 0.626, 
  "tests performed", 54.63, 1.0708982*^7, 137.176, 43.3, 19.027, 11.58, 
  32605.906, "", 227.485, 6.82, 30.5, 38.3, "", 6.63, 79.38}, 
 {"CZE", "Europe", "Czech Republic", "2020-05-24", 8890., 77., 314., 2., 
  830.144, 7.19, 29.321, 0.187, 404225., 3849., 37.746, 0.359, 6751., 0.63, 
  "tests performed", 54.63, 1.0708982*^7, 137.176, 43.3, 19.027, 11.58, 
  32605.906, "", 227.485, 6.82, 30.5, 38.3, "", 6.63, 79.38}, 
 {"CZE", "Europe", "Czech Republic", "2020-05-25", 8957., 67., 315., 1., 
  836.401, 6.256, 29.415, 0.093, 411733., 7508., 38.447, 0.701, 6758., 0.631, 
  "tests performed", 46.3, 1.0708982*^7, 137.176, 43.3, 19.027, 11.58, 
  32605.906, "", 227.485, 6.82, 30.5, 38.3, "", 6.63, 79.38}, 
 {"CZE", "Europe", "Czech Republic", "2020-05-26", 9004., 47., 317., 2., 
  840.79, 4.389, 29.601, 0.187, 418974., 7241., 39.124, 0.676, 6602., 0.616, 
  "tests performed", 43.52, 1.0708982*^7, 137.176, 43.3, 19.027, 11.58, 
  32605.906, "", 227.485, 6.82, 30.5, 38.3, "", 6.63, 79.38}, 
 {"CZE", "Europe", "Czech Republic", "2020-05-27", 9050., 46., 317., 0., 
  845.085, 4.295, 29.601, 0., 425820., 6846., 39.763, 0.639, 6506., 0.608, 
  "tests performed", 43.52, 1.0708982*^7, 137.176, 43.3, 19.027, 11.58, 
  32605.906, "", 227.485, 6.82, 30.5, 38.3, "", 6.63, 79.38}, 
 {"CZE", "Europe", "Czech Republic", "2020-05-28", 9086., 36., 317., 0., 
  848.447, 3.362, 29.601, 0., 431833., 6013., 40.324, 0.561, 6323., 0.59, 
  "tests performed", 43.52, 1.0708982*^7, 137.176, 43.3, 19.027, 11.58, 
  32605.906, "", 227.485, 6.82, 30.5, 38.3, "", 6.63, 79.38}, 
 {"CZE", "Europe", "Czech Republic", "2020-05-29", 9140., 54., 319., 2., 
  853.489, 5.042, 29.788, 0.187, 437946., 6113., 40.895, 0.571, 6090., 0.569, 
  "tests performed", 43.52, 1.0708982*^7, 137.176, 43.3, 19.027, 11.58, 
  32605.906, "", 227.485, 6.82, 30.5, 38.3, "", 6.63, 79.38}, 
 {"CZE", "Europe", "Czech Republic", "2020-05-30", 9196., 56., 319., 0., 
  858.718, 5.229, 29.788, 0., 441494., 3548., 41.227, 0.331, 5874., 0.549, 
  "tests performed", 43.52, 1.0708982*^7, 137.176, 43.3, 19.027, 11.58, 
  32605.906, "", 227.485, 6.82, 30.5, 38.3, "", 6.63, 79.38}, 
 {"CZE", "Europe", "Czech Republic", "2020-05-31", 9230., 34., 319., 0., 
  861.893, 3.175, 29.788, 0., 443635., 2141., 41.426, 0.2, 5630., 0.526, 
  "tests performed", 43.52, 1.0708982*^7, 137.176, 43.3, 19.027, 11.58, 
  32605.906, "", 227.485, 6.82, 30.5, 38.3, "", 6.63, 79.38}, 
 {"CZE", "Europe", "Czech Republic", "2020-06-01", 9273., 43., 320., 1., 
  865.909, 4.015, 29.881, 0.093, 449356., 5721., 41.961, 0.534, 5375., 0.502, 
  "tests performed", 39.81, 1.0708982*^7, 137.176, 43.3, 19.027, 11.58, 
  32605.906, "", 227.485, 6.82, 30.5, 38.3, "", 6.63, 79.38}, 
 {"CZE", "Europe", "Czech Republic", "2020-06-02", 9302., 29., 321., 1., 
  868.617, 2.708, 29.975, 0.093, 455834., 6478., 42.566, 0.605, 5266., 0.492, 
  "tests performed", 39.81, 1.0708982*^7, 137.176, 43.3, 19.027, 11.58, 
  32605.906, "", 227.485, 6.82, 30.5, 38.3, "", 6.63, 79.38}, 
 {"CZE", "Europe", "Czech Republic", "2020-06-03", 9364., 62., 323., 2., 
  874.406, 5.79, 30.162, 0.187, 461147., 5313., 43.062, 0.496, 5047., 0.471, 
  "tests performed", 39.81, 1.0708982*^7, 137.176, 43.3, 19.027, 11.58, 
  32605.906, "", 227.485, 6.82, 30.5, 38.3, "", 6.63, 79.38}, 
 {"CZE", "Europe", "Czech Republic", "2020-06-04", 9438., 74., 324., 1., 
  881.316, 6.91, 30.255, 0.093, 466158., 5011., 43.53, 0.468, 4904., 0.458, 
  "tests performed", 39.81, 1.0708982*^7, 137.176, 43.3, 19.027, 11.58, 
  32605.906, "", 227.485, 6.82, 30.5, 38.3, "", 6.63, 79.38}, 
 {"CZE", "Europe", "Czech Republic", "2020-06-05", 9494., 56., 326., 2., 
  886.546, 5.229, 30.442, 0.187, 470331., 4173., 43.919, 0.39, 4626., 0.432, 
  "tests performed", 39.81, 1.0708982*^7, 137.176, 43.3, 19.027, 11.58, 
  32605.906, "", 227.485, 6.82, 30.5, 38.3, "", 6.63, 79.38}, 
 {"CZE", "Europe", "Czech Republic", "2020-06-06", 9529., 35., 327., 1., 
  889.814, 3.268, 30.535, 0.093, 472481., 2150., 44.12, 0.201, 4427., 0.413, 
  "tests performed", 39.81, 1.0708982*^7, 137.176, 43.3, 19.027, 11.58, 
  32605.906, "", 227.485, 6.82, 30.5, 38.3, "", 6.63, 79.38}, 
 {"CZE", "Europe", "Czech Republic", "2020-06-07", 9567., 38., 327., 0., 
  893.362, 3.548, 30.535, 0., 474608., 2127., 44.319, 0.199, 4425., 0.413, 
  "tests performed", 39.81, 1.0708982*^7, 137.176, 43.3, 19.027, 11.58, 
  32605.906, "", 227.485, 6.82, 30.5, 38.3, "", 6.63, 79.38}, 
 {"CZE", "Europe", "Czech Republic", "2020-06-08", 9628., 61., 327., 0., 
  899.058, 5.696, 30.535, 0., 479292., 4684., 44.756, 0.437, 4277., 0.399, 
  "tests performed", 39.81, 1.0708982*^7, 137.176, 43.3, 19.027, 11.58, 
  32605.906, "", 227.485, 6.82, 30.5, 38.3, "", 6.63, 79.38}, 
 {"CZE", "Europe", "Czech Republic", "2020-06-09", 9697., 69., 328., 1., 
  905.502, 6.443, 30.628, 0.093, 483844., 4552., 45.181, 0.425, 4001., 0.374, 
  "tests performed", 48.15, 1.0708982*^7, 137.176, 43.3, 19.027, 11.58, 
  32605.906, "", 227.485, 6.82, 30.5, 38.3, "", 6.63, 79.38}, 
 {"CZE", "Europe", "Czech Republic", "2020-06-10", 9751., 54., 328., 0., 
  910.544, 5.042, 30.628, 0., 487912., 4068., 45.561, 0.38, 3824., 0.357, 
  "tests performed", 48.15, 1.0708982*^7, 137.176, 43.3, 19.027, 11.58, 
  32605.906, "", 227.485, 6.82, 30.5, 38.3, "", 6.63, 79.38}, 
 {"CZE", "Europe", "Czech Republic", "2020-06-11", 9824., 73., 328., 0., 
  917.361, 6.817, 30.628, 0., 491651., 3739., 45.91, 0.349, 3642., 0.34, 
  "tests performed", 48.15, 1.0708982*^7, 137.176, 43.3, 19.027, 11.58, 
  32605.906, "", 227.485, 6.82, 30.5, 38.3, "", 6.63, 79.38}, 
 {"CZE", "Europe", "Czech Republic", "2020-06-12", 9886., 62., 329., 1., 
  923.15, 5.79, 30.722, 0.093, 495377., 3726., 46.258, 0.348, 3578., 0.334, 
  "tests performed", 48.15, 1.0708982*^7, 137.176, 43.3, 19.027, 11.58, 
  32605.906, "", 227.485, 6.82, 30.5, 38.3, "", 6.63, 79.38}, 
 {"CZE", "Europe", "Czech Republic", "2020-06-13", 9938., 52., 329., 0., 
  928.006, 4.856, 30.722, 0., 497029., 1652., 46.412, 0.154, 3507., 0.327, 
  "tests performed", 48.15, 1.0708982*^7, 137.176, 43.3, 19.027, 11.58, 
  32605.906, "", 227.485, 6.82, 30.5, 38.3, "", 6.63, 79.38}, 
 {"CZE", "Europe", "Czech Republic", "2020-06-14", 9991., 53., 329., 0., 
  932.955, 4.949, 30.722, 0., 498150., 1121., 46.517, 0.105, 3363., 0.314, 
  "tests performed", 48.15, 1.0708982*^7, 137.176, 43.3, 19.027, 11.58, 
  32605.906, "", 227.485, 6.82, 30.5, 38.3, "", 6.63, 79.38}, 
 {"CZE", "Europe", "Czech Republic", "2020-06-15", 10024., 33., 329., 0., 
  936.037, 3.082, 30.722, 0., 501823., 3673., 46.86, 0.343, 3219., 0.301, 
  "tests performed", 41.67, 1.0708982*^7, 137.176, 43.3, 19.027, 11.58, 
  32605.906, "", 227.485, 6.82, 30.5, 38.3, "", 6.63, 79.38}, 
 {"CZE", "Europe", "Czech Republic", "2020-06-16", 10064., 40., 330., 1., 
  939.772, 3.735, 30.815, 0.093, 505846., 4023., 47.236, 0.376, 3143., 0.293, 
  "tests performed", 41.67, 1.0708982*^7, 137.176, 43.3, 19.027, 11.58, 
  32605.906, "", 227.485, 6.82, 30.5, 38.3, "", 6.63, 79.38}, 
 {"CZE", "Europe", "Czech Republic", "2020-06-17", 10111., 47., 331., 1., 
  944.161, 4.389, 30.909, 0.093, 509882., 4036., 47.613, 0.377, 3139., 0.293, 
  "tests performed", 41.67, 1.0708982*^7, 137.176, 43.3, 19.027, 11.58, 
  32605.906, "", 227.485, 6.82, 30.5, 38.3, "", 6.63, 79.38}, 
 {"CZE", "Europe", "Czech Republic", "2020-06-18", 10162., 51., 333., 2., 
  948.923, 4.762, 31.095, 0.187, 514285., 4403., 48.024, 0.411, 3233., 0.302, 
  "tests performed", 41.67, 1.0708982*^7, 137.176, 43.3, 19.027, 11.58, 
  32605.906, "", 227.485, 6.82, 30.5, 38.3, "", 6.63, 79.38}, 
 {"CZE", "Europe", "Czech Republic", "2020-06-19", 10230., 68., 334., 1., 
  955.273, 6.35, 31.189, 0.093, 517859., 3574., 48.357, 0.334, 3212., 0.3, 
  "tests performed", 41.67, 1.0708982*^7, 137.176, 43.3, 19.027, 11.58, 
  32605.906, "", 227.485, 6.82, 30.5, 38.3, "", 6.63, 79.38}, 
 {"CZE", "Europe", "Czech Republic", "2020-06-20", 10406., 176., 335., 1., 
  971.708, 16.435, 31.282, 0.093, 519558., 1699., 48.516, 0.159, 3218., 0.3, 
  "tests performed", 41.67, 1.0708982*^7, 137.176, 43.3, 19.027, 11.58, 
  32605.906, "", 227.485, 6.82, 30.5, 38.3, "", 6.63, 79.38}, 
 {"CZE", "Europe", "Czech Republic", "2020-06-21", 10448., 42., 336., 1., 
  975.63, 3.922, 31.376, 0.093, 520871., 1313., 48.639, 0.123, 3246., 0.303, 
  "tests performed", 35.19, 1.0708982*^7, 137.176, 43.3, 19.027, 11.58, 
  32605.906, "", 227.485, 6.82, 30.5, 38.3, "", 6.63, 79.38}, 
 {"CZE", "Europe", "Czech Republic", "2020-06-22", 10498., 50., 336., 0., 
  980.299, 4.669, 31.376, 0., 524781., 3910., 49.004, 0.365, 3280., 0.306, 
  "tests performed", 35.19, 1.0708982*^7, 137.176, 43.3, 19.027, 11.58, 
  32605.906, "", 227.485, 6.82, 30.5, 38.3, "", 6.63, 79.38}, 
 {"CZE", "Europe", "Czech Republic", "2020-06-23", 10561., 63., 336., 0., 
  986.182, 5.883, 31.376, 0., 529348., 4567., 49.43, 0.426, 3357., 0.313, 
  "tests performed", 35.19, 1.0708982*^7, 137.176, 43.3, 19.027, 11.58, 
  32605.906, "", 227.485, 6.82, 30.5, 38.3, "", 6.63, 79.38}, 
 {"CZE", "Europe", "Czech Republic", "2020-06-24", 10650., 89., 339., 3., 
  994.492, 8.311, 31.656, 0.28, 533635., 4287., 49.831, 0.4, 3393., 0.317, 
  "tests performed", 35.19, 1.0708982*^7, 137.176, 43.3, 19.027, 11.58, 
  32605.906, "", 227.485, 6.82, 30.5, 38.3, "", 6.63, 79.38}, 
 {"CZE", "Europe", "Czech Republic", "2020-06-25", 10777., 127., 343., 4., 
  1006.351, 11.859, 32.029, 0.374, 537682., 4047., 50.209, 0.378, 3342., 
  0.312, "tests performed", 35.19, 1.0708982*^7, 137.176, 43.3, 19.027, 
  11.58, 32605.906, "", 227.485, 6.82, 30.5, 38.3, "", 6.63, 79.38}, 
 {"CZE", "Europe", "Czech Republic", "2020-06-26", 10870., 93., 345., 2., 
  1015.036, 8.684, 32.216, 0.187, 542215., 4533., 50.632, 0.423, 3479., 
  0.325, "tests performed", 35.19, 1.0708982*^7, 137.176, 43.3, 19.027, 
  11.58, 32605.906, "", 227.485, 6.82, 30.5, 38.3, "", 6.63, 79.38}, 
 {"CZE", "Europe", "Czech Republic", "2020-06-27", 11038., 168., 345., 0., 
  1030.724, 15.688, 32.216, 0., 544769., 2554., 50.87, 0.238, 3602., 0.336, 
  "tests performed", 35.19, 1.0708982*^7, 137.176, 43.3, 19.027, 11.58, 
  32605.906, "", 227.485, 6.82, 30.5, 38.3, "", 6.63, 79.38}, 
 {"CZE", "Europe", "Czech Republic", "2020-06-28", 11298., 260., 347., 2., 
  1055.002, 24.279, 32.403, 0.187, 547192., 2423., 51.097, 0.226, 3760., 
  0.351, "tests performed", 35.19, 1.0708982*^7, 137.176, 43.3, 19.027, 
  11.58, 32605.906, "", 227.485, 6.82, 30.5, 38.3, "", 6.63, 79.38}, 
 {"CZE", "Europe", "Czech Republic", "2020-06-29", 11603., 305., 348., 1., 
  1083.483, 28.481, 32.496, 0.093, 551677., 4485., 51.515, 0.419, 3842., 
  0.359, "tests performed", 35.19, 1.0708982*^7, 137.176, 43.3, 19.027, 
  11.58, 32605.906, "", 227.485, 6.82, 30.5, 38.3, "", 6.63, 79.38}, 
 {"CZE", "Europe", "Czech Republic", "2020-06-30", 11805., 202., 348., 0., 
  1102.346, 18.863, 32.496, 0., 556089., 4412., 51.927, 0.412, 3820., 0.357, 
  "tests performed", 35.19, 1.0708982*^7, 137.176, 43.3, 19.027, 11.58, 
  32605.906, "", 227.485, 6.82, 30.5, 38.3, "", 6.63, 79.38}, 
 {"CZE", "Europe", "Czech Republic", "2020-07-01", 11954., 149., 349., 1., 
  1116.259, 13.914, 32.589, 0.093, 560682., 4593., 52.356, 0.429, 3864., 
  0.361, "tests performed", 35.19, 1.0708982*^7, 137.176, 43.3, 19.027, 
  11.58, 32605.906, "", 227.485, 6.82, 30.5, 38.3, "", 6.63, 79.38}, 
 {"CZE", "Europe", "Czech Republic", "2020-07-02", 12046., 92., 349., 0., 
  1124.85, 8.591, 32.589, 0., 565344., 4662., 52.792, 0.435, 3952., 0.369, 
  "tests performed", 35.19, 1.0708982*^7, 137.176, 43.3, 19.027, 11.58, 
  32605.906, "", 227.485, 6.82, 30.5, 38.3, "", 6.63, 79.38}, 
 {"CZE", "Europe", "Czech Republic", "2020-07-03", 12178., 132., 351., 2., 
  1137.176, 12.326, 32.776, 0.187, 570374., 5030., 53.261, 0.47, 4023., 
  0.376, "tests performed", "", 1.0708982*^7, 137.176, 43.3, 19.027, 11.58, 
  32605.906, "", 227.485, 6.82, 30.5, 38.3, "", 6.63, 79.38}, 
 {"CZE", "Europe", "Czech Republic", "2020-07-04", 12319., 141., 352., 1., 
  1150.343, 13.167, 32.87, 0.093, 572005., 1631., 53.414, 0.152, 3891., 
  0.363, "tests performed", "", 1.0708982*^7, 137.176, 43.3, 19.027, 11.58, 
  32605.906, "", 227.485, 6.82, 30.5, 38.3, "", 6.63, 79.38}, 
 {"CZE", "Europe", "Czech Republic", "2020-07-05", 12440., 121., 351., -1., 
  1161.642, 11.299, 32.776, -0.093, 573446., 1441., 53.548, 0.135, 3751., 
  0.35, "tests performed", "", 1.0708982*^7, 137.176, 43.3, 19.027, 11.58, 
  32605.906, "", 227.485, 6.82, 30.5, 38.3, "", 6.63, 79.38}, 
 {"CZE", "Europe", "Czech Republic", "2020-07-06", 12515., 75., 348., -3., 
  1168.645, 7.003, 32.496, -0.28, 574769., 1323., 53.672, 0.124, 3299., 
  0.308, "tests performed", "", 1.0708982*^7, 137.176, 43.3, 19.027, 11.58, 
  32605.906, "", 227.485, 6.82, 30.5, 38.3, "", 6.63, 79.38}, 
 {"CZE", "Europe", "Czech Republic", "2020-07-07", 12566., 51., 350., 2., 
  1173.408, 4.762, 32.683, 0.187, "", "", "", "", "", "", "", "", 
  1.0708982*^7, 137.176, 43.3, 19.027, 11.58, 32605.906, "", 227.485, 6.82, 
  30.5, 38.3, "", 6.63, 79.38}, {"CZE", "Europe", "Czech Republic", 
  "2020-07-08", 12685., 119., 351., 1., 1184.52, 11.112, 32.776, 0.093, "", 
  "", "", "", "", "", "", "", 1.0708982*^7, 137.176, 43.3, 19.027, 11.58, 
  32605.906, "", 227.485, 6.82, 30.5, 38.3, "", 6.63, 79.38}, 
 {"COD", "Africa", "Democratic Republic of Congo", "2020-03-11", 1., 1., 0., 
  0., 0.011, 0.011, 0., 0., "", "", "", "", "", "", "", 11.11, 8.9561404*^7, 
  35.879, 17., 3.02, 1.745, 808.133, 77.1, 318.949, 6.1, "", "", 4.472, "", 
  60.68}, {"COD", "Africa", "Democratic Republic of Congo", "2020-03-14", 2., 
  1., 0., 0., 0.022, 0.011, 0., 0., "", "", "", "", "", "", "", 11.11, 
  8.9561404*^7, 35.879, 17., 3.02, 1.745, 808.133, 77.1, 318.949, 6.1, "", 
  "", 4.472, "", 60.68}, {"COD", "Africa", "Democratic Republic of Congo", 
  "2020-03-15", 2., 0., 0., 0., 0.022, 0., 0., 0., "", "", "", "", "", "", 
  "", 11.11, 8.9561404*^7, 35.879, 17., 3.02, 1.745, 808.133, 77.1, 318.949, 
  6.1, "", "", 4.472, "", 60.68}, {"COD", "Africa", 
  "Democratic Republic of Congo", "2020-03-16", 2., 0., 0., 0., 0.022, 0., 
  0., 0., "", "", "", "", "", "", "", 11.11, 8.9561404*^7, 35.879, 17., 3.02, 
  1.745, 808.133, 77.1, 318.949, 6.1, "", "", 4.472, "", 60.68}, 
 {"COD", "Africa", "Democratic Republic of Congo", "2020-03-17", 3., 1., 0., 
  0., 0.033, 0.011, 0., 0., "", "", "", "", "", "", "", 11.11, 8.9561404*^7, 
  35.879, 17., 3.02, 1.745, 808.133, 77.1, 318.949, 6.1, "", "", 4.472, "", 
  60.68}, {"COD", "Africa", "Democratic Republic of Congo", "2020-03-18", 3., 
  0., 0., 0., 0.033, 0., 0., 0., "", "", "", "", "", "", "", 19.44, 
  8.9561404*^7, 35.879, 17., 3.02, 1.745, 808.133, 77.1, 318.949, 6.1, "", 
  "", 4.472, "", 60.68}, {"COD", "Africa", "Democratic Republic of Congo", 
  "2020-03-19", 14., 11., 0., 0., 0.156, 0.123, 0., 0., "", "", "", "", "", 
  "", "", 52.78, 8.9561404*^7, 35.879, 17., 3.02, 1.745, 808.133, 77.1, 
  318.949, 6.1, "", "", 4.472, "", 60.68}, 
 {"COD", "Africa", "Democratic Republic of Congo", "2020-03-20", 14., 0., 0., 
  0., 0.156, 0., 0., 0., "", "", "", "", "", "", "", 55.56, 8.9561404*^7, 
  35.879, 17., 3.02, 1.745, 808.133, 77.1, 318.949, 6.1, "", "", 4.472, "", 
  60.68}, {"COD", "Africa", "Democratic Republic of Congo", "2020-03-21", 
  14., 0., 0., 0., 0.156, 0., 0., 0., "", "", "", "", "", "", "", 55.56, 
  8.9561404*^7, 35.879, 17., 3.02, 1.745, 808.133, 77.1, 318.949, 6.1, "", 
  "", 4.472, "", 60.68}, {"COD", "Africa", "Democratic Republic of Congo", 
  "2020-03-22", 23., 9., 1., 1., 0.257, 0.1, 0.011, 0.011, "", "", "", "", 
  "", "", "", 58.33, 8.9561404*^7, 35.879, 17., 3.02, 1.745, 808.133, 77.1, 
  318.949, 6.1, "", "", 4.472, "", 60.68}, 
 {"COD", "Africa", "Democratic Republic of Congo", "2020-03-23", 26., 3., 2., 
  1., 0.29, 0.033, 0.022, 0.011, "", "", "", "", "", "", "", 58.33, 
  8.9561404*^7, 35.879, 17., 3.02, 1.745, 808.133, 77.1, 318.949, 6.1, "", 
  "", 4.472, "", 60.68}, {"COD", "Africa", "Democratic Republic of Congo", 
  "2020-03-24", 26., 0., 2., 0., 0.29, 0., 0.022, 0., "", "", "", "", "", "", 
  "", 77.78, 8.9561404*^7, 35.879, 17., 3.02, 1.745, 808.133, 77.1, 318.949, 
  6.1, "", "", 4.472, "", 60.68}, {"COD", "Africa", 
  "Democratic Republic of Congo", "2020-03-25", 45., 19., 3., 1., 0.502, 
  0.212, 0.033, 0.011, "", "", "", "", "", "", "", 77.78, 8.9561404*^7, 
  35.879, 17., 3.02, 1.745, 808.133, 77.1, 318.949, 6.1, "", "", 4.472, "", 
  60.68}, {"COD", "Africa", "Democratic Republic of Congo", "2020-03-26", 
  45., 0., 3., 0., 0.502, 0., 0.033, 0., "", "", "", "", "", "", "", 77.78, 
  8.9561404*^7, 35.879, 17., 3.02, 1.745, 808.133, 77.1, 318.949, 6.1, "", 
  "", 4.472, "", 60.68}, {"COD", "Africa", "Democratic Republic of Congo", 
  "2020-03-27", 54., 9., 4., 1., 0.603, 0.1, 0.045, 0.011, "", "", "", "", 
  "", "", "", 77.78, 8.9561404*^7, 35.879, 17., 3.02, 1.745, 808.133, 77.1, 
  318.949, 6.1, "", "", 4.472, "", 60.68}, 
 {"COD", "Africa", "Democratic Republic of Congo", "2020-03-28", 58., 4., 4., 
  0., 0.648, 0.045, 0.045, 0., "", "", "", "", "", "", "", 77.78, 
  8.9561404*^7, 35.879, 17., 3.02, 1.745, 808.133, 77.1, 318.949, 6.1, "", 
  "", 4.472, "", 60.68}, {"COD", "Africa", "Democratic Republic of Congo", 
  "2020-03-29", 58., 0., 6., 2., 0.648, 0., 0.067, 0.022, "", "", "", "", "", 
  "", "", 77.78, 8.9561404*^7, 35.879, 17., 3.02, 1.745, 808.133, 77.1, 
  318.949, 6.1, "", "", 4.472, "", 60.68}, 
 {"COD", "Africa", "Democratic Republic of Congo", "2020-03-30", 81., 23., 
  8., 2., 0.904, 0.257, 0.089, 0.022, "", "", "", "", "", "", "", 77.78, 
  8.9561404*^7, 35.879, 17., 3.02, 1.745, 808.133, 77.1, 318.949, 6.1, "", 
  "", 4.472, "", 60.68}, {"COD", "Africa", "Democratic Republic of Congo", 
  "2020-03-31", 98., 17., 8., 0., 1.094, 0.19, 0.089, 0., "", "", "", "", "", 
  "", "", 77.78, 8.9561404*^7, 35.879, 17., 3.02, 1.745, 808.133, 77.1, 
  318.949, 6.1, "", "", 4.472, "", 60.68}, 
 {"COD", "Africa", "Democratic Republic of Congo", "2020-04-01", 98., 0., 8., 
  0., 1.094, 0., 0.089, 0., "", "", "", "", "", "", "", 77.78, 8.9561404*^7, 
  35.879, 17., 3.02, 1.745, 808.133, 77.1, 318.949, 6.1, "", "", 4.472, "", 
  60.68}, {"COD", "Africa", "Democratic Republic of Congo", "2020-04-02", 
  123., 25., 11., 3., 1.373, 0.279, 0.123, 0.033, "", "", "", "", "", "", "", 
  77.78, 8.9561404*^7, 35.879, 17., 3.02, 1.745, 808.133, 77.1, 318.949, 6.1, 
  "", "", 4.472, "", 60.68}, {"COD", "Africa", 
  "Democratic Republic of Congo", "2020-04-03", 123., 0., 11., 0., 1.373, 0., 
  0.123, 0., "", "", "", "", "", "", "", 77.78, 8.9561404*^7, 35.879, 17., 
  3.02, 1.745, 808.133, 77.1, 318.949, 6.1, "", "", 4.472, "", 60.68}, 
 {"COD", "Africa", "Democratic Republic of Congo", "2020-04-04", 134., 11., 
  13., 2., 1.496, 0.123, 0.145, 0.022, "", "", "", "", "", "", "", 77.78, 
  8.9561404*^7, 35.879, 17., 3.02, 1.745, 808.133, 77.1, 318.949, 6.1, "", 
  "", 4.472, "", 60.68}, {"COD", "Africa", "Democratic Republic of Congo", 
  "2020-04-05", 154., 20., 18., 5., 1.719, 0.223, 0.201, 0.056, "", "", "", 
  "", "", "", "", 77.78, 8.9561404*^7, 35.879, 17., 3.02, 1.745, 808.133, 
  77.1, 318.949, 6.1, "", "", 4.472, "", 60.68}, 
 {"COD", "Africa", "Democratic Republic of Congo", "2020-04-06", 154., 0., 
  18., 0., 1.719, 0., 0.201, 0., "", "", "", "", "", "", "", 80.56, 
  8.9561404*^7, 35.879, 17., 3.02, 1.745, 808.133, 77.1, 318.949, 6.1, "", 
  "", 4.472, "", 60.68}, {"COD", "Africa", "Democratic Republic of Congo", 
  "2020-04-07", 161., 7., 18., 0., 1.798, 0.078, 0.201, 0., "", "", "", "", 
  "", "", "", 80.56, 8.9561404*^7, 35.879, 17., 3.02, 1.745, 808.133, 77.1, 
  318.949, 6.1, "", "", 4.472, "", 60.68}, 
 {"COD", "Africa", "Democratic Republic of Congo", "2020-04-08", 180., 19., 
  18., 0., 2.01, 0.212, 0.201, 0., "", "", "", "", "", "", "", 80.56, 
  8.9561404*^7, 35.879, 17., 3.02, 1.745, 808.133, 77.1, 318.949, 6.1, "", 
  "", 4.472, "", 60.68}, {"COD", "Africa", "Democratic Republic of Congo", 
  "2020-04-09", 183., 3., 20., 2., 2.043, 0.033, 0.223, 0.022, "", "", "", 
  "", "", "", "", 80.56, 8.9561404*^7, 35.879, 17., 3.02, 1.745, 808.133, 
  77.1, 318.949, 6.1, "", "", 4.472, "", 60.68}, 
 {"COD", "Africa", "Democratic Republic of Congo", "2020-04-10", 215., 32., 
  20., 0., 2.401, 0.357, 0.223, 0., "", "", "", "", "", "", "", 80.56, 
  8.9561404*^7, 35.879, 17., 3.02, 1.745, 808.133, 77.1, 318.949, 6.1, "", 
  "", 4.472, "", 60.68}, {"COD", "Africa", "Democratic Republic of Congo", 
  "2020-04-11", 223., 8., 20., 0., 2.49, 0.089, 0.223, 0., "", "", "", "", 
  "", "", "", 80.56, 8.9561404*^7, 35.879, 17., 3.02, 1.745, 808.133, 77.1, 
  318.949, 6.1, "", "", 4.472, "", 60.68}, 
 {"COD", "Africa", "Democratic Republic of Congo", "2020-04-12", 234., 11., 
  20., 0., 2.613, 0.123, 0.223, 0., "", "", "", "", "", "", "", 80.56, 
  8.9561404*^7, 35.879, 17., 3.02, 1.745, 808.133, 77.1, 318.949, 6.1, "", 
  "", 4.472, "", 60.68}, {"COD", "Africa", "Democratic Republic of Congo", 
  "2020-04-13", 234., 0., 20., 0., 2.613, 0., 0.223, 0., "", "", "", "", "", 
  "", "", 80.56, 8.9561404*^7, 35.879, 17., 3.02, 1.745, 808.133, 77.1, 
  318.949, 6.1, "", "", 4.472, "", 60.68}, 
 {"COD", "Africa", "Democratic Republic of Congo", "2020-04-14", 235., 1., 
  20., 0., 2.624, 0.011, 0.223, 0., "", "", "", "", "", "", "", 80.56, 
  8.9561404*^7, 35.879, 17., 3.02, 1.745, 808.133, 77.1, 318.949, 6.1, "", 
  "", 4.472, "", 60.68}, {"COD", "Africa", "Democratic Republic of Congo", 
  "2020-04-15", 254., 19., 21., 1., 2.836, 0.212, 0.234, 0.011, "", "", "", 
  "", "", "", "", 80.56, 8.9561404*^7, 35.879, 17., 3.02, 1.745, 808.133, 
  77.1, 318.949, 6.1, "", "", 4.472, "", 60.68}, 
 {"COD", "Africa", "Democratic Republic of Congo", "2020-04-16", 267., 13., 
  22., 1., 2.981, 0.145, 0.246, 0.011, "", "", "", "", "", "", "", 80.56, 
  8.9561404*^7, 35.879, 17., 3.02, 1.745, 808.133, 77.1, 318.949, 6.1, "", 
  "", 4.472, "", 60.68}, {"COD", "Africa", "Democratic Republic of Congo", 
  "2020-04-17", 287., 20., 23., 1., 3.205, 0.223, 0.257, 0.011, "", "", "", 
  "", "", "", "", 80.56, 8.9561404*^7, 35.879, 17., 3.02, 1.745, 808.133, 
  77.1, 318.949, 6.1, "", "", 4.472, "", 60.68}, 
 {"COD", "Africa", "Democratic Republic of Congo", "2020-04-18", 307., 20., 
  25., 2., 3.428, 0.223, 0.279, 0.022, "", "", "", "", "", "", "", 80.56, 
  8.9561404*^7, 35.879, 17., 3.02, 1.745, 808.133, 77.1, 318.949, 6.1, "", 
  "", 4.472, "", 60.68}, {"COD", "Africa", "Democratic Republic of Congo", 
  "2020-04-19", 327., 20., 25., 0., 3.651, 0.223, 0.279, 0., "", "", "", "", 
  "", "", "", 80.56, 8.9561404*^7, 35.879, 17., 3.02, 1.745, 808.133, 77.1, 
  318.949, 6.1, "", "", 4.472, "", 60.68}, 
 {"COD", "Africa", "Democratic Republic of Congo", "2020-04-20", 332., 5., 
  25., 0., 3.707, 0.056, 0.279, 0., "", "", "", "", "", "", "", 80.56, 
  8.9561404*^7, 35.879, 17., 3.02, 1.745, 808.133, 77.1, 318.949, 6.1, "", 
  "", 4.472, "", 60.68}, {"COD", "Africa", "Democratic Republic of Congo", 
  "2020-04-21", 350., 18., 25., 0., 3.908, 0.201, 0.279, 0., "", "", "", "", 
  "", "", "", 80.56, 8.9561404*^7, 35.879, 17., 3.02, 1.745, 808.133, 77.1, 
  318.949, 6.1, "", "", 4.472, "", 60.68}, 
 {"COD", "Africa", "Democratic Republic of Congo", "2020-04-22", 359., 9., 
  25., 0., 4.008, 0.1, 0.279, 0., "", "", "", "", "", "", "", 80.56, 
  8.9561404*^7, 35.879, 17., 3.02, 1.745, 808.133, 77.1, 318.949, 6.1, "", 
  "", 4.472, "", 60.68}, {"COD", "Africa", "Democratic Republic of Congo", 
  "2020-04-23", 377., 18., 25., 0., 4.209, 0.201, 0.279, 0., "", "", "", "", 
  "", "", "", 80.56, 8.9561404*^7, 35.879, 17., 3.02, 1.745, 808.133, 77.1, 
  318.949, 6.1, "", "", 4.472, "", 60.68}, 
 {"COD", "Africa", "Democratic Republic of Congo", "2020-04-24", 394., 17., 
  25., 0., 4.399, 0.19, 0.279, 0., "", "", "", "", "", "", "", 80.56, 
  8.9561404*^7, 35.879, 17., 3.02, 1.745, 808.133, 77.1, 318.949, 6.1, "", 
  "", 4.472, "", 60.68}, {"COD", "Africa", "Democratic Republic of Congo", 
  "2020-04-25", 416., 22., 28., 3., 4.645, 0.246, 0.313, 0.033, "", "", "", 
  "", "", "", "", 80.56, 8.9561404*^7, 35.879, 17., 3.02, 1.745, 808.133, 
  77.1, 318.949, 6.1, "", "", 4.472, "", 60.68}, 
 {"COD", "Africa", "Democratic Republic of Congo", "2020-04-26", 442., 26., 
  28., 0., 4.935, 0.29, 0.313, 0., "", "", "", "", "", "", "", 80.56, 
  8.9561404*^7, 35.879, 17., 3.02, 1.745, 808.133, 77.1, 318.949, 6.1, "", 
  "", 4.472, "", 60.68}, {"COD", "Africa", "Democratic Republic of Congo", 
  "2020-04-27", 459., 17., 28., 0., 5.125, 0.19, 0.313, 0., "", "", "", "", 
  "", "", "", 80.56, 8.9561404*^7, 35.879, 17., 3.02, 1.745, 808.133, 77.1, 
  318.949, 6.1, "", "", 4.472, "", 60.68}, 
 {"COD", "Africa", "Democratic Republic of Congo", "2020-04-28", 471., 12., 
  30., 2., 5.259, 0.134, 0.335, 0.022, "", "", "", "", "", "", "", 80.56, 
  8.9561404*^7, 35.879, 17., 3.02, 1.745, 808.133, 77.1, 318.949, 6.1, "", 
  "", 4.472, "", 60.68}, {"COD", "Africa", "Democratic Republic of Congo", 
  "2020-04-29", 491., 20., 30., 0., 5.482, 0.223, 0.335, 0., "", "", "", "", 
  "", "", "", 80.56, 8.9561404*^7, 35.879, 17., 3.02, 1.745, 808.133, 77.1, 
  318.949, 6.1, "", "", 4.472, "", 60.68}, 
 {"COD", "Africa", "Democratic Republic of Congo", "2020-04-30", 500., 9., 
  31., 1., 5.583, 0.1, 0.346, 0.011, "", "", "", "", "", "", "", 80.56, 
  8.9561404*^7, 35.879, 17., 3.02, 1.745, 808.133, 77.1, 318.949, 6.1, "", 
  "", 4.472, "", 60.68}, {"COD", "Africa", "Democratic Republic of Congo", 
  "2020-05-01", 572., 72., 31., 0., 6.387, 0.804, 0.346, 0., "", "", "", "", 
  "", "", "", 80.56, 8.9561404*^7, 35.879, 17., 3.02, 1.745, 808.133, 77.1, 
  318.949, 6.1, "", "", 4.472, "", 60.68}, 
 {"COD", "Africa", "Democratic Republic of Congo", "2020-05-02", 604., 32., 
  32., 1., 6.744, 0.357, 0.357, 0.011, "", "", "", "", "", "", "", 80.56, 
  8.9561404*^7, 35.879, 17., 3.02, 1.745, 808.133, 77.1, 318.949, 6.1, "", 
  "", 4.472, "", 60.68}, {"COD", "Africa", "Democratic Republic of Congo", 
  "2020-05-03", 674., 70., 33., 1., 7.526, 0.782, 0.368, 0.011, "", "", "", 
  "", "", "", "", 80.56, 8.9561404*^7, 35.879, 17., 3.02, 1.745, 808.133, 
  77.1, 318.949, 6.1, "", "", 4.472, "", 60.68}, 
 {"COD", "Africa", "Democratic Republic of Congo", "2020-05-04", 684., 10., 
  34., 1., 7.637, 0.112, 0.38, 0.011, "", "", "", "", "", "", "", 80.56, 
  8.9561404*^7, 35.879, 17., 3.02, 1.745, 808.133, 77.1, 318.949, 6.1, "", 
  "", 4.472, "", 60.68}, {"COD", "Africa", "Democratic Republic of Congo", 
  "2020-05-05", 684., 0., 34., 0., 7.637, 0., 0.38, 0., "", "", "", "", "", 
  "", "", 80.56, 8.9561404*^7, 35.879, 17., 3.02, 1.745, 808.133, 77.1, 
  318.949, 6.1, "", "", 4.472, "", 60.68}, 
 {"COD", "Africa", "Democratic Republic of Congo", "2020-05-06", 705., 21., 
  34., 0., 7.872, 0.234, 0.38, 0., "", "", "", "", "", "", "", 80.56, 
  8.9561404*^7, 35.879, 17., 3.02, 1.745, 808.133, 77.1, 318.949, 6.1, "", 
  "", 4.472, "", 60.68}, {"COD", "Africa", "Democratic Republic of Congo", 
  "2020-05-07", 863., 158., 36., 2., 9.636, 1.764, 0.402, 0.022, "", "", "", 
  "", "", "", "", 80.56, 8.9561404*^7, 35.879, 17., 3.02, 1.745, 808.133, 
  77.1, 318.949, 6.1, "", "", 4.472, "", 60.68}, 
 {"COD", "Africa", "Democratic Republic of Congo", "2020-05-08", 897., 34., 
  36., 0., 10.015, 0.38, 0.402, 0., "", "", "", "", "", "", "", 80.56, 
  8.9561404*^7, 35.879, 17., 3.02, 1.745, 808.133, 77.1, 318.949, 6.1, "", 
  "", 4.472, "", 60.68}, {"COD", "Africa", "Democratic Republic of Congo", 
  "2020-05-09", 937., 40., 39., 3., 10.462, 0.447, 0.435, 0.033, "", "", "", 
  "", "", "", "", 80.56, 8.9561404*^7, 35.879, 17., 3.02, 1.745, 808.133, 
  77.1, 318.949, 6.1, "", "", 4.472, "", 60.68}, 
 {"COD", "Africa", "Democratic Republic of Congo", "2020-05-10", 991., 54., 
  41., 2., 11.065, 0.603, 0.458, 0.022, "", "", "", "", "", "", "", 80.56, 
  8.9561404*^7, 35.879, 17., 3.02, 1.745, 808.133, 77.1, 318.949, 6.1, "", 
  "", 4.472, "", 60.68}, {"COD", "Africa", "Democratic Republic of Congo", 
  "2020-05-11", 1024., 33., 41., 0., 11.433, 0.368, 0.458, 0., "", "", "", 
  "", "", "", "", 80.56, 8.9561404*^7, 35.879, 17., 3.02, 1.745, 808.133, 
  77.1, 318.949, 6.1, "", "", 4.472, "", 60.68}, 
 {"COD", "Africa", "Democratic Republic of Congo", "2020-05-12", 1102., 78., 
  44., 3., 12.304, 0.871, 0.491, 0.033, "", "", "", "", "", "", "", 80.56, 
  8.9561404*^7, 35.879, 17., 3.02, 1.745, 808.133, 77.1, 318.949, 6.1, "", 
  "", 4.472, "", 60.68}, {"COD", "Africa", "Democratic Republic of Congo", 
  "2020-05-13", 1169., 67., 50., 6., 13.052, 0.748, 0.558, 0.067, "", "", "", 
  "", "", "", "", 80.56, 8.9561404*^7, 35.879, 17., 3.02, 1.745, 808.133, 
  77.1, 318.949, 6.1, "", "", 4.472, "", 60.68}, 
 {"COD", "Africa", "Democratic Republic of Congo", "2020-05-14", 1242., 73., 
  50., 0., 13.868, 0.815, 0.558, 0., "", "", "", "", "", "", "", 80.56, 
  8.9561404*^7, 35.879, 17., 3.02, 1.745, 808.133, 77.1, 318.949, 6.1, "", 
  "", 4.472, "", 60.68}, {"COD", "Africa", "Democratic Republic of Congo", 
  "2020-05-15", 1298., 56., 50., 0., 14.493, 0.625, 0.558, 0., "", "", "", 
  "", "", "", "", 80.56, 8.9561404*^7, 35.879, 17., 3.02, 1.745, 808.133, 
  77.1, 318.949, 6.1, "", "", 4.472, "", 60.68}, 
 {"COD", "Africa", "Democratic Republic of Congo", "2020-05-16", 1369., 71., 
  60., 10., 15.286, 0.793, 0.67, 0.112, "", "", "", "", "", "", "", 80.56, 
  8.9561404*^7, 35.879, 17., 3.02, 1.745, 808.133, 77.1, 318.949, 6.1, "", 
  "", 4.472, "", 60.68}, {"COD", "Africa", "Democratic Republic of Congo", 
  "2020-05-17", 1454., 85., 60., 0., 16.235, 0.949, 0.67, 0., "", "", "", "", 
  "", "", "", 80.56, 8.9561404*^7, 35.879, 17., 3.02, 1.745, 808.133, 77.1, 
  318.949, 6.1, "", "", 4.472, "", 60.68}, 
 {"COD", "Africa", "Democratic Republic of Congo", "2020-05-18", 1454., 0., 
  60., 0., 16.235, 0., 0.67, 0., "", "", "", "", "", "", "", 80.56, 
  8.9561404*^7, 35.879, 17., 3.02, 1.745, 808.133, 77.1, 318.949, 6.1, "", 
  "", 4.472, "", 60.68}, {"COD", "Africa", "Democratic Republic of Congo", 
  "2020-05-19", 1629., 175., 61., 1., 18.189, 1.954, 0.681, 0.011, "", "", 
  "", "", "", "", "", 80.56, 8.9561404*^7, 35.879, 17., 3.02, 1.745, 808.133, 
  77.1, 318.949, 6.1, "", "", 4.472, "", 60.68}, 
 {"COD", "Africa", "Democratic Republic of Congo", "2020-05-20", 1731., 102., 
  61., 0., 19.328, 1.139, 0.681, 0., "", "", "", "", "", "", "", 80.56, 
  8.9561404*^7, 35.879, 17., 3.02, 1.745, 808.133, 77.1, 318.949, 6.1, "", 
  "", 4.472, "", 60.68}, {"COD", "Africa", "Democratic Republic of Congo", 
  "2020-05-21", 1835., 104., 61., 0., 20.489, 1.161, 0.681, 0., "", "", "", 
  "", "", "", "", 80.56, 8.9561404*^7, 35.879, 17., 3.02, 1.745, 808.133, 
  77.1, 318.949, 6.1, "", "", 4.472, "", 60.68}, 
 {"COD", "Africa", "Democratic Republic of Congo", "2020-05-22", 1945., 110., 
  63., 2., 21.717, 1.228, 0.703, 0.022, "", "", "", "", "", "", "", 80.56, 
  8.9561404*^7, 35.879, 17., 3.02, 1.745, 808.133, 77.1, 318.949, 6.1, "", 
  "", 4.472, "", 60.68}, {"COD", "Africa", "Democratic Republic of Congo", 
  "2020-05-23", 2025., 80., 63., 0., 22.61, 0.893, 0.703, 0., "", "", "", "", 
  "", "", "", 80.56, 8.9561404*^7, 35.879, 17., 3.02, 1.745, 808.133, 77.1, 
  318.949, 6.1, "", "", 4.472, "", 60.68}, 
 {"COD", "Africa", "Democratic Republic of Congo", "2020-05-24", 2141., 116., 
  63., 0., 23.905, 1.295, 0.703, 0., "", "", "", "", "", "", "", 80.56, 
  8.9561404*^7, 35.879, 17., 3.02, 1.745, 808.133, 77.1, 318.949, 6.1, "", 
  "", 4.472, "", 60.68}, {"COD", "Africa", "Democratic Republic of Congo", 
  "2020-05-25", 2297., 156., 67., 4., 25.647, 1.742, 0.748, 0.045, "", "", 
  "", "", "", "", "", 80.56, 8.9561404*^7, 35.879, 17., 3.02, 1.745, 808.133, 
  77.1, 318.949, 6.1, "", "", 4.472, "", 60.68}, 
 {"COD", "Africa", "Democratic Republic of Congo", "2020-05-26", 2297., 0., 
  67., 0., 25.647, 0., 0.748, 0., "", "", "", "", "", "", "", 80.56, 
  8.9561404*^7, 35.879, 17., 3.02, 1.745, 808.133, 77.1, 318.949, 6.1, "", 
  "", 4.472, "", 60.68}, {"COD", "Africa", "Democratic Republic of Congo", 
  "2020-05-27", 2545., 248., 67., 0., 28.416, 2.769, 0.748, 0., "", "", "", 
  "", "", "", "", 80.56, 8.9561404*^7, 35.879, 17., 3.02, 1.745, 808.133, 
  77.1, 318.949, 6.1, "", "", 4.472, "", 60.68}, 
 {"COD", "Africa", "Democratic Republic of Congo", "2020-05-28", 2659., 114., 
  68., 1., 29.689, 1.273, 0.759, 0.011, "", "", "", "", "", "", "", 80.56, 
  8.9561404*^7, 35.879, 17., 3.02, 1.745, 808.133, 77.1, 318.949, 6.1, "", 
  "", 4.472, "", 60.68}, {"COD", "Africa", "Democratic Republic of Congo", 
  "2020-05-29", 2832., 173., 69., 1., 31.621, 1.932, 0.77, 0.011, "", "", "", 
  "", "", "", "", 80.56, 8.9561404*^7, 35.879, 17., 3.02, 1.745, 808.133, 
  77.1, 318.949, 6.1, "", "", 4.472, "", 60.68}, 
 {"COD", "Africa", "Democratic Republic of Congo", "2020-05-30", 2833., 1., 
  69., 0., 31.632, 0.011, 0.77, 0., "", "", "", "", "", "", "", 80.56, 
  8.9561404*^7, 35.879, 17., 3.02, 1.745, 808.133, 77.1, 318.949, 6.1, "", 
  "", 4.472, "", 60.68}, {"COD", "Africa", "Democratic Republic of Congo", 
  "2020-05-31", 2966., 133., 69., 0., 33.117, 1.485, 0.77, 0., "", "", "", 
  "", "", "", "", 80.56, 8.9561404*^7, 35.879, 17., 3.02, 1.745, 808.133, 
  77.1, 318.949, 6.1, "", "", 4.472, "", 60.68}, 
 {"COD", "Africa", "Democratic Republic of Congo", "2020-06-01", 3049., 83., 
  71., 2., 34.044, 0.927, 0.793, 0.022, "", "", "", "", "", "", "", 80.56, 
  8.9561404*^7, 35.879, 17., 3.02, 1.745, 808.133, 77.1, 318.949, 6.1, "", 
  "", 4.472, "", 60.68}, {"COD", "Africa", "Democratic Republic of Congo", 
  "2020-06-02", 3194., 145., 72., 1., 35.663, 1.619, 0.804, 0.011, "", "", 
  "", "", "", "", "", 80.56, 8.9561404*^7, 35.879, 17., 3.02, 1.745, 808.133, 
  77.1, 318.949, 6.1, "", "", 4.472, "", 60.68}, 
 {"COD", "Africa", "Democratic Republic of Congo", "2020-06-03", 3325., 131., 
  72., 0., 37.125, 1.463, 0.804, 0., "", "", "", "", "", "", "", 80.56, 
  8.9561404*^7, 35.879, 17., 3.02, 1.745, 808.133, 77.1, 318.949, 6.1, "", 
  "", 4.472, "", 60.68}, {"COD", "Africa", "Democratic Republic of Congo", 
  "2020-06-04", 3494., 169., 75., 3., 39.012, 1.887, 0.837, 0.033, "", "", 
  "", "", "", "", "", 80.56, 8.9561404*^7, 35.879, 17., 3.02, 1.745, 808.133, 
  77.1, 318.949, 6.1, "", "", 4.472, "", 60.68}, 
 {"COD", "Africa", "Democratic Republic of Congo", "2020-06-05", 3643., 149., 
  78., 3., 40.676, 1.664, 0.871, 0.033, "", "", "", "", "", "", "", 80.56, 
  8.9561404*^7, 35.879, 17., 3.02, 1.745, 808.133, 77.1, 318.949, 6.1, "", 
  "", 4.472, "", 60.68}, {"COD", "Africa", "Democratic Republic of Congo", 
  "2020-06-06", 3764., 121., 81., 3., 42.027, 1.351, 0.904, 0.033, "", "", 
  "", "", "", "", "", 80.56, 8.9561404*^7, 35.879, 17., 3.02, 1.745, 808.133, 
  77.1, 318.949, 6.1, "", "", 4.472, "", 60.68}, 
 {"COD", "Africa", "Democratic Republic of Congo", "2020-06-07", 3878., 114., 
  81., 0., 43.3, 1.273, 0.904, 0., "", "", "", "", "", "", "", 80.56, 
  8.9561404*^7, 35.879, 17., 3.02, 1.745, 808.133, 77.1, 318.949, 6.1, "", 
  "", 4.472, "", 60.68}, {"COD", "Africa", "Democratic Republic of Congo", 
  "2020-06-08", 4016., 138., 85., 4., 44.841, 1.541, 0.949, 0.045, "", "", 
  "", "", "", "", "", 80.56, 8.9561404*^7, 35.879, 17., 3.02, 1.745, 808.133, 
  77.1, 318.949, 6.1, "", "", 4.472, "", 60.68}, 
 {"COD", "Africa", "Democratic Republic of Congo", "2020-06-09", 4105., 89., 
  87., 2., 45.834, 0.994, 0.971, 0.022, "", "", "", "", "", "", "", 80.56, 
  8.9561404*^7, 35.879, 17., 3.02, 1.745, 808.133, 77.1, 318.949, 6.1, "", 
  "", 4.472, "", 60.68}, {"COD", "Africa", "Democratic Republic of Congo", 
  "2020-06-10", 4258., 153., 89., 2., 47.543, 1.708, 0.994, 0.022, "", "", 
  "", "", "", "", "", 80.56, 8.9561404*^7, 35.879, 17., 3.02, 1.745, 808.133, 
  77.1, 318.949, 6.1, "", "", 4.472, "", 60.68}, 
 {"COD", "Africa", "Democratic Republic of Congo", "2020-06-11", 4389., 131., 
  95., 6., 49.005, 1.463, 1.061, 0.067, "", "", "", "", "", "", "", 80.56, 
  8.9561404*^7, 35.879, 17., 3.02, 1.745, 808.133, 77.1, 318.949, 6.1, "", 
  "", 4.472, "", 60.68}, {"COD", "Africa", "Democratic Republic of Congo", 
  "2020-06-12", 4514., 125., 97., 2., 50.401, 1.396, 1.083, 0.022, "", "", 
  "", "", "", "", "", 80.56, 8.9561404*^7, 35.879, 17., 3.02, 1.745, 808.133, 
  77.1, 318.949, 6.1, "", "", 4.472, "", 60.68}, 
 {"COD", "Africa", "Democratic Republic of Congo", "2020-06-13", 4636., 122., 
  100., 3., 51.763, 1.362, 1.117, 0.033, "", "", "", "", "", "", "", 80.56, 
  8.9561404*^7, 35.879, 17., 3.02, 1.745, 808.133, 77.1, 318.949, 6.1, "", 
  "", 4.472, "", 60.68}, {"COD", "Africa", "Democratic Republic of Congo", 
  "2020-06-14", 4723., 87., 105., 5., 52.735, 0.971, 1.172, 0.056, "", "", 
  "", "", "", "", "", 80.56, 8.9561404*^7, 35.879, 17., 3.02, 1.745, 808.133, 
  77.1, 318.949, 6.1, "", "", 4.472, "", 60.68}, 
 {"COD", "Africa", "Democratic Republic of Congo", "2020-06-15", 4777., 54., 
  106., 1., 53.338, 0.603, 1.184, 0.011, "", "", "", "", "", "", "", 80.56, 
  8.9561404*^7, 35.879, 17., 3.02, 1.745, 808.133, 77.1, 318.949, 6.1, "", 
  "", 4.472, "", 60.68}, {"COD", "Africa", "Democratic Republic of Congo", 
  "2020-06-16", 4837., 60., 112., 6., 54.008, 0.67, 1.251, 0.067, "", "", "", 
  "", "", "", "", 80.56, 8.9561404*^7, 35.879, 17., 3.02, 1.745, 808.133, 
  77.1, 318.949, 6.1, "", "", 4.472, "", 60.68}, 
 {"COD", "Africa", "Democratic Republic of Congo", "2020-06-17", 4974., 137., 
  112., 0., 55.537, 1.53, 1.251, 0., "", "", "", "", "", "", "", 80.56, 
  8.9561404*^7, 35.879, 17., 3.02, 1.745, 808.133, 77.1, 318.949, 6.1, "", 
  "", 4.472, "", 60.68}, {"COD", "Africa", "Democratic Republic of Congo", 
  "2020-06-18", 5099., 125., 115., 3., 56.933, 1.396, 1.284, 0.033, "", "", 
  "", "", "", "", "", 80.56, 8.9561404*^7, 35.879, 17., 3.02, 1.745, 808.133, 
  77.1, 318.949, 6.1, "", "", 4.472, "", 60.68}, 
 {"COD", "Africa", "Democratic Republic of Congo", "2020-06-19", 5282., 183., 
  117., 2., 58.976, 2.043, 1.306, 0.022, "", "", "", "", "", "", "", 80.56, 
  8.9561404*^7, 35.879, 17., 3.02, 1.745, 808.133, 77.1, 318.949, 6.1, "", 
  "", 4.472, "", 60.68}, {"COD", "Africa", "Democratic Republic of Congo", 
  "2020-06-20", 5476., 194., 121., 4., 61.142, 2.166, 1.351, 0.045, "", "", 
  "", "", "", "", "", 80.56, 8.9561404*^7, 35.879, 17., 3.02, 1.745, 808.133, 
  77.1, 318.949, 6.1, "", "", 4.472, "", 60.68}, 
 {"COD", "Africa", "Democratic Republic of Congo", "2020-06-21", 5671., 195., 
  124., 3., 63.32, 2.177, 1.385, 0.033, "", "", "", "", "", "", "", 80.56, 
  8.9561404*^7, 35.879, 17., 3.02, 1.745, 808.133, 77.1, 318.949, 6.1, "", 
  "", 4.472, "", 60.68}, {"COD", "Africa", "Democratic Republic of Congo", 
  "2020-06-22", 5826., 155., 130., 6., 65.05, 1.731, 1.452, 0.067, "", "", 
  "", "", "", "", "", 80.56, 8.9561404*^7, 35.879, 17., 3.02, 1.745, 808.133, 
  77.1, 318.949, 6.1, "", "", 4.472, "", 60.68}, 
 {"COD", "Africa", "Democratic Republic of Congo", "2020-06-23", 5925., 99., 
  135., 5., 66.156, 1.105, 1.507, 0.056, "", "", "", "", "", "", "", 80.56, 
  8.9561404*^7, 35.879, 17., 3.02, 1.745, 808.133, 77.1, 318.949, 6.1, "", 
  "", 4.472, "", 60.68}, {"COD", "Africa", "Democratic Republic of Congo", 
  "2020-06-24", 6027., 102., 135., 0., 67.295, 1.139, 1.507, 0., "", "", "", 
  "", "", "", "", 80.56, 8.9561404*^7, 35.879, 17., 3.02, 1.745, 808.133, 
  77.1, 318.949, 6.1, "", "", 4.472, "", 60.68}, 
 {"COD", "Africa", "Democratic Republic of Congo", "2020-06-25", 6027., 0., 
  135., 0., 67.295, 0., 1.507, 0., "", "", "", "", "", "", "", 80.56, 
  8.9561404*^7, 35.879, 17., 3.02, 1.745, 808.133, 77.1, 318.949, 6.1, "", 
  "", 4.472, "", 60.68}, {"COD", "Africa", "Democratic Republic of Congo", 
  "2020-06-26", 6411., 384., 142., 7., 71.582, 4.288, 1.586, 0.078, "", "", 
  "", "", "", "", "", 80.56, 8.9561404*^7, 35.879, 17., 3.02, 1.745, 808.133, 
  77.1, 318.949, 6.1, "", "", 4.472, "", 60.68}, 
 {"COD", "Africa", "Democratic Republic of Congo", "2020-06-27", 6552., 141., 
  149., 7., 73.157, 1.574, 1.664, 0.078, "", "", "", "", "", "", "", 80.56, 
  8.9561404*^7, 35.879, 17., 3.02, 1.745, 808.133, 77.1, 318.949, 6.1, "", 
  "", 4.472, "", 60.68}, {"COD", "Africa", "Democratic Republic of Congo", 
  "2020-06-28", 6552., 0., 149., 0., 73.157, 0., 1.664, 0., "", "", "", "", 
  "", "", "", 80.56, 8.9561404*^7, 35.879, 17., 3.02, 1.745, 808.133, 77.1, 
  318.949, 6.1, "", "", 4.472, "", 60.68}, 
 {"COD", "Africa", "Democratic Republic of Congo", "2020-06-29", 6826., 274., 
  157., 8., 76.216, 3.059, 1.753, 0.089, "", "", "", "", "", "", "", 80.56, 
  8.9561404*^7, 35.879, 17., 3.02, 1.745, 808.133, 77.1, 318.949, 6.1, "", 
  "", 4.472, "", 60.68}, {"COD", "Africa", "Democratic Republic of Congo", 
  "2020-06-30", 6939., 113., 167., 10., 77.478, 1.262, 1.865, 0.112, "", "", 
  "", "", "", "", "", 80.56, 8.9561404*^7, 35.879, 17., 3.02, 1.745, 808.133, 
  77.1, 318.949, 6.1, "", "", 4.472, "", 60.68}, 
 {"COD", "Africa", "Democratic Republic of Congo", "2020-07-01", 7038., 99., 
  169., 2., 78.583, 1.105, 1.887, 0.022, "", "", "", "", "", "", "", 80.56, 
  8.9561404*^7, 35.879, 17., 3.02, 1.745, 808.133, 77.1, 318.949, 6.1, "", 
  "", 4.472, "", 60.68}, {"COD", "Africa", "Democratic Republic of Congo", 
  "2020-07-02", 7121., 83., 174., 5., 79.51, 0.927, 1.943, 0.056, "", "", "", 
  "", "", "", "", 80.56, 8.9561404*^7, 35.879, 17., 3.02, 1.745, 808.133, 
  77.1, 318.949, 6.1, "", "", 4.472, "", 60.68}, 
 {"COD", "Africa", "Democratic Republic of Congo", "2020-07-03", 7188., 67., 
  175., 1., 80.258, 0.748, 1.954, 0.011, "", "", "", "", "", "", "", 80.56, 
  8.9561404*^7, 35.879, 17., 3.02, 1.745, 808.133, 77.1, 318.949, 6.1, "", 
  "", 4.472, "", 60.68}, {"COD", "Africa", "Democratic Republic of Congo", 
  "2020-07-04", 7188., 0., 175., 0., 80.258, 0., 1.954, 0., "", "", "", "", 
  "", "", "", 80.56, 8.9561404*^7, 35.879, 17., 3.02, 1.745, 808.133, 77.1, 
  318.949, 6.1, "", "", 4.472, "", 60.68}, 
 {"COD", "Africa", "Democratic Republic of Congo", "2020-07-05", 7378., 190., 
  181., 6., 82.379, 2.121, 2.021, 0.067, "", "", "", "", "", "", "", 80.56, 
  8.9561404*^7, 35.879, 17., 3.02, 1.745, 808.133, 77.1, 318.949, 6.1, "", 
  "", 4.472, "", 60.68}, {"COD", "Africa", "Democratic Republic of Congo", 
  "2020-07-06", 7410., 32., 181., 0., 82.737, 0.357, 2.021, 0., "", "", "", 
  "", "", "", "", 80.56, 8.9561404*^7, 35.879, 17., 3.02, 1.745, 808.133, 
  77.1, 318.949, 6.1, "", "", 4.472, "", 60.68}, 
 {"COD", "Africa", "Democratic Republic of Congo", "2020-07-07", 7432., 22., 
  182., 1., 82.982, 0.246, 2.032, 0.011, "", "", "", "", "", "", "", "", 
  8.9561404*^7, 35.879, 17., 3.02, 1.745, 808.133, 77.1, 318.949, 6.1, "", 
  "", 4.472, "", 60.68}, {"COD", "Africa", "Democratic Republic of Congo", 
  "2020-07-08", 7660., 228., 182., 0., 85.528, 2.546, 2.032, 0., "", "", "", 
  "", "", "", "", "", 8.9561404*^7, 35.879, 17., 3.02, 1.745, 808.133, 77.1, 
  318.949, 6.1, "", "", 4.472, "", 60.68}, {"DNK", "Europe", "Denmark", 
  "2019-12-31", 0., 0., 0., 0., 0., 0., 0., 0., "", "", "", "", "", "", "", 
  "", 5.792203*^6, 136.52, 42.3, 19.677, 12.325, 46682.515, 0.2, 114.767, 
  6.41, 19.3, 18.8, "", 2.5, 80.9}, {"DNK", "Europe", "Denmark", 
  "2020-01-01", 0., 0., 0., 0., 0., 0., 0., 0., "", "", "", "", "", "", "", 
  0., 5.792203*^6, 136.52, 42.3, 19.677, 12.325, 46682.515, 0.2, 114.767, 
  6.41, 19.3, 18.8, "", 2.5, 80.9}, {"DNK", "Europe", "Denmark", 
  "2020-01-02", 0., 0., 0., 0., 0., 0., 0., 0., "", "", "", "", "", "", "", 
  0., 5.792203*^6, 136.52, 42.3, 19.677, 12.325, 46682.515, 0.2, 114.767, 
  6.41, 19.3, 18.8, "", 2.5, 80.9}, {"DNK", "Europe", "Denmark", 
  "2020-01-03", 0., 0., 0., 0., 0., 0., 0., 0., "", "", "", "", "", "", "", 
  0., 5.792203*^6, 136.52, 42.3, 19.677, 12.325, 46682.515, 0.2, 114.767, 
  6.41, 19.3, 18.8, "", 2.5, 80.9}, {"DNK", "Europe", "Denmark", 
  "2020-01-04", 0., 0., 0., 0., 0., 0., 0., 0., "", "", "", "", "", "", "", 
  0., 5.792203*^6, 136.52, 42.3, 19.677, 12.325, 46682.515, 0.2, 114.767, 
  6.41, 19.3, 18.8, "", 2.5, 80.9}, {"DNK", "Europe", "Denmark", 
  "2020-01-05", 0., 0., 0., 0., 0., 0., 0., 0., "", "", "", "", "", "", "", 
  0., 5.792203*^6, 136.52, 42.3, 19.677, 12.325, 46682.515, 0.2, 114.767, 
  6.41, 19.3, 18.8, "", 2.5, 80.9}, {"DNK", "Europe", "Denmark", 
  "2020-01-06", 0., 0., 0., 0., 0., 0., 0., 0., "", "", "", "", "", "", "", 
  0., 5.792203*^6, 136.52, 42.3, 19.677, 12.325, 46682.515, 0.2, 114.767, 
  6.41, 19.3, 18.8, "", 2.5, 80.9}, {"DNK", "Europe", "Denmark", 
  "2020-01-07", 0., 0., 0., 0., 0., 0., 0., 0., "", "", "", "", "", "", "", 
  0., 5.792203*^6, 136.52, 42.3, 19.677, 12.325, 46682.515, 0.2, 114.767, 
  6.41, 19.3, 18.8, "", 2.5, 80.9}, {"DNK", "Europe", "Denmark", 
  "2020-01-08", 0., 0., 0., 0., 0., 0., 0., 0., "", "", "", "", "", "", "", 
  0., 5.792203*^6, 136.52, 42.3, 19.677, 12.325, 46682.515, 0.2, 114.767, 
  6.41, 19.3, 18.8, "", 2.5, 80.9}, {"DNK", "Europe", "Denmark", 
  "2020-01-09", 0., 0., 0., 0., 0., 0., 0., 0., "", "", "", "", "", "", "", 
  0., 5.792203*^6, 136.52, 42.3, 19.677, 12.325, 46682.515, 0.2, 114.767, 
  6.41, 19.3, 18.8, "", 2.5, 80.9}, {"DNK", "Europe", "Denmark", 
  "2020-01-10", 0., 0., 0., 0., 0., 0., 0., 0., "", "", "", "", "", "", "", 
  0., 5.792203*^6, 136.52, 42.3, 19.677, 12.325, 46682.515, 0.2, 114.767, 
  6.41, 19.3, 18.8, "", 2.5, 80.9}, {"DNK", "Europe", "Denmark", 
  "2020-01-11", 0., 0., 0., 0., 0., 0., 0., 0., "", "", "", "", "", "", "", 
  0., 5.792203*^6, 136.52, 42.3, 19.677, 12.325, 46682.515, 0.2, 114.767, 
  6.41, 19.3, 18.8, "", 2.5, 80.9}, {"DNK", "Europe", "Denmark", 
  "2020-01-12", 0., 0., 0., 0., 0., 0., 0., 0., "", "", "", "", "", "", "", 
  0., 5.792203*^6, 136.52, 42.3, 19.677, 12.325, 46682.515, 0.2, 114.767, 
  6.41, 19.3, 18.8, "", 2.5, 80.9}, {"DNK", "Europe", "Denmark", 
  "2020-01-13", 0., 0., 0., 0., 0., 0., 0., 0., "", "", "", "", "", "", "", 
  0., 5.792203*^6, 136.52, 42.3, 19.677, 12.325, 46682.515, 0.2, 114.767, 
  6.41, 19.3, 18.8, "", 2.5, 80.9}, {"DNK", "Europe", "Denmark", 
  "2020-01-14", 0., 0., 0., 0., 0., 0., 0., 0., "", "", "", "", "", "", "", 
  0., 5.792203*^6, 136.52, 42.3, 19.677, 12.325, 46682.515, 0.2, 114.767, 
  6.41, 19.3, 18.8, "", 2.5, 80.9}, {"DNK", "Europe", "Denmark", 
  "2020-01-15", 0., 0., 0., 0., 0., 0., 0., 0., "", "", "", "", "", "", "", 
  0., 5.792203*^6, 136.52, 42.3, 19.677, 12.325, 46682.515, 0.2, 114.767, 
  6.41, 19.3, 18.8, "", 2.5, 80.9}, {"DNK", "Europe", "Denmark", 
  "2020-01-16", 0., 0., 0., 0., 0., 0., 0., 0., "", "", "", "", "", "", "", 
  0., 5.792203*^6, 136.52, 42.3, 19.677, 12.325, 46682.515, 0.2, 114.767, 
  6.41, 19.3, 18.8, "", 2.5, 80.9}, {"DNK", "Europe", "Denmark", 
  "2020-01-17", 0., 0., 0., 0., 0., 0., 0., 0., "", "", "", "", "", "", "", 
  0., 5.792203*^6, 136.52, 42.3, 19.677, 12.325, 46682.515, 0.2, 114.767, 
  6.41, 19.3, 18.8, "", 2.5, 80.9}, {"DNK", "Europe", "Denmark", 
  "2020-01-18", 0., 0., 0., 0., 0., 0., 0., 0., "", "", "", "", "", "", "", 
  0., 5.792203*^6, 136.52, 42.3, 19.677, 12.325, 46682.515, 0.2, 114.767, 
  6.41, 19.3, 18.8, "", 2.5, 80.9}, {"DNK", "Europe", "Denmark", 
  "2020-01-19", 0., 0., 0., 0., 0., 0., 0., 0., "", "", "", "", "", "", "", 
  0., 5.792203*^6, 136.52, 42.3, 19.677, 12.325, 46682.515, 0.2, 114.767, 
  6.41, 19.3, 18.8, "", 2.5, 80.9}, {"DNK", "Europe", "Denmark", 
  "2020-01-20", 0., 0., 0., 0., 0., 0., 0., 0., "", "", "", "", "", "", "", 
  0., 5.792203*^6, 136.52, 42.3, 19.677, 12.325, 46682.515, 0.2, 114.767, 
  6.41, 19.3, 18.8, "", 2.5, 80.9}, {"DNK", "Europe", "Denmark", 
  "2020-01-21", 0., 0., 0., 0., 0., 0., 0., 0., "", "", "", "", "", "", "", 
  0., 5.792203*^6, 136.52, 42.3, 19.677, 12.325, 46682.515, 0.2, 114.767, 
  6.41, 19.3, 18.8, "", 2.5, 80.9}, {"DNK", "Europe", "Denmark", 
  "2020-01-22", 0., 0., 0., 0., 0., 0., 0., 0., "", "", "", "", "", "", "", 
  0., 5.792203*^6, 136.52, 42.3, 19.677, 12.325, 46682.515, 0.2, 114.767, 
  6.41, 19.3, 18.8, "", 2.5, 80.9}, {"DNK", "Europe", "Denmark", 
  "2020-01-23", 0., 0., 0., 0., 0., 0., 0., 0., "", "", "", "", "", "", "", 
  0., 5.792203*^6, 136.52, 42.3, 19.677, 12.325, 46682.515, 0.2, 114.767, 
  6.41, 19.3, 18.8, "", 2.5, 80.9}, {"DNK", "Europe", "Denmark", 
  "2020-01-24", 0., 0., 0., 0., 0., 0., 0., 0., "", "", "", "", "", "", "", 
  0., 5.792203*^6, 136.52, 42.3, 19.677, 12.325, 46682.515, 0.2, 114.767, 
  6.41, 19.3, 18.8, "", 2.5, 80.9}, {"DNK", "Europe", "Denmark", 
  "2020-01-25", 0., 0., 0., 0., 0., 0., 0., 0., "", "", "", "", "", "", "", 
  0., 5.792203*^6, 136.52, 42.3, 19.677, 12.325, 46682.515, 0.2, 114.767, 
  6.41, 19.3, 18.8, "", 2.5, 80.9}, {"DNK", "Europe", "Denmark", 
  "2020-01-26", 0., 0., 0., 0., 0., 0., 0., 0., "", "", "", "", "", "", "", 
  0., 5.792203*^6, 136.52, 42.3, 19.677, 12.325, 46682.515, 0.2, 114.767, 
  6.41, 19.3, 18.8, "", 2.5, 80.9}, {"DNK", "Europe", "Denmark", 
  "2020-01-27", 0., 0., 0., 0., 0., 0., 0., 0., 1., 1., 0., 0., "", "", 
  "tests performed", 0., 5.792203*^6, 136.52, 42.3, 19.677, 12.325, 
  46682.515, 0.2, 114.767, 6.41, 19.3, 18.8, "", 2.5, 80.9}, 
 {"DNK", "Europe", "Denmark", "2020-01-28", 0., 0., 0., 0., 0., 0., 0., 0., 
  "", "", "", "", "", "", "tests performed", 0., 5.792203*^6, 136.52, 42.3, 
  19.677, 12.325, 46682.515, 0.2, 114.767, 6.41, 19.3, 18.8, "", 2.5, 80.9}, 
 {"DNK", "Europe", "Denmark", "2020-01-29", 0., 0., 0., 0., 0., 0., 0., 0., 
  "", "", "", "", "", "", "tests performed", 0., 5.792203*^6, 136.52, 42.3, 
  19.677, 12.325, 46682.515, 0.2, 114.767, 6.41, 19.3, 18.8, "", 2.5, 80.9}, 
 {"DNK", "Europe", "Denmark", "2020-01-30", 0., 0., 0., 0., 0., 0., 0., 0., 
  "", "", "", "", "", "", "tests performed", 0., 5.792203*^6, 136.52, 42.3, 
  19.677, 12.325, 46682.515, 0.2, 114.767, 6.41, 19.3, 18.8, "", 2.5, 80.9}, 
 {"DNK", "Europe", "Denmark", "2020-01-31", 0., 0., 0., 0., 0., 0., 0., 0., 
  "", "", "", "", "", "", "tests performed", 0., 5.792203*^6, 136.52, 42.3, 
  19.677, 12.325, 46682.515, 0.2, 114.767, 6.41, 19.3, 18.8, "", 2.5, 80.9}, 
 {"DNK", "Europe", "Denmark", "2020-02-01", 0., 0., 0., 0., 0., 0., 0., 0., 
  "", "", "", "", "", "", "tests performed", 0., 5.792203*^6, 136.52, 42.3, 
  19.677, 12.325, 46682.515, 0.2, 114.767, 6.41, 19.3, 18.8, "", 2.5, 80.9}, 
 {"DNK", "Europe", "Denmark", "2020-02-02", 0., 0., 0., 0., 0., 0., 0., 0., 
  2., 1., 0., 0., "", "", "tests performed", 0., 5.792203*^6, 136.52, 42.3, 
  19.677, 12.325, 46682.515, 0.2, 114.767, 6.41, 19.3, 18.8, "", 2.5, 80.9}, 
 {"DNK", "Europe", "Denmark", "2020-02-03", 0., 0., 0., 0., 0., 0., 0., 0., 
  3., 1., 0.001, 0., 0., 0., "tests performed", 0., 5.792203*^6, 136.52, 
  42.3, 19.677, 12.325, 46682.515, 0.2, 114.767, 6.41, 19.3, 18.8, "", 2.5, 
  80.9}, {"DNK", "Europe", "Denmark", "2020-02-04", 0., 0., 0., 0., 0., 0., 
  0., 0., "", "", "", "", 0., 0., "tests performed", 0., 5.792203*^6, 136.52, 
  42.3, 19.677, 12.325, 46682.515, 0.2, 114.767, 6.41, 19.3, 18.8, "", 2.5, 
  80.9}, {"DNK", "Europe", "Denmark", "2020-02-05", 0., 0., 0., 0., 0., 0., 
  0., 0., 4., 1., 0.001, 0., 0., 0., "tests performed", 0., 5.792203*^6, 
  136.52, 42.3, 19.677, 12.325, 46682.515, 0.2, 114.767, 6.41, 19.3, 18.8, 
  "", 2.5, 80.9}, {"DNK", "Europe", "Denmark", "2020-02-06", 0., 0., 0., 0., 
  0., 0., 0., 0., 5., 1., 0.001, 0., 0., 0., "tests performed", 0., 
  5.792203*^6, 136.52, 42.3, 19.677, 12.325, 46682.515, 0.2, 114.767, 6.41, 
  19.3, 18.8, "", 2.5, 80.9}, {"DNK", "Europe", "Denmark", "2020-02-07", 0., 
  0., 0., 0., 0., 0., 0., 0., 6., 1., 0.001, 0., 1., 0., "tests performed", 
  0., 5.792203*^6, 136.52, 42.3, 19.677, 12.325, 46682.515, 0.2, 114.767, 
  6.41, 19.3, 18.8, "", 2.5, 80.9}, {"DNK", "Europe", "Denmark", 
  "2020-02-08", 0., 0., 0., 0., 0., 0., 0., 0., "", "", "", "", 1., 0., 
  "tests performed", 0., 5.792203*^6, 136.52, 42.3, 19.677, 12.325, 
  46682.515, 0.2, 114.767, 6.41, 19.3, 18.8, "", 2.5, 80.9}, 
 {"DNK", "Europe", "Denmark", "2020-02-09", 0., 0., 0., 0., 0., 0., 0., 0., 
  "", "", "", "", 1., 0., "tests performed", 0., 5.792203*^6, 136.52, 42.3, 
  19.677, 12.325, 46682.515, 0.2, 114.767, 6.41, 19.3, 18.8, "", 2.5, 80.9}, 
 {"DNK", "Europe", "Denmark", "2020-02-10", 0., 0., 0., 0., 0., 0., 0., 0., 
  "", "", "", "", 1., 0., "tests performed", 0., 5.792203*^6, 136.52, 42.3, 
  19.677, 12.325, 46682.515, 0.2, 114.767, 6.41, 19.3, 18.8, "", 2.5, 80.9}, 
 {"DNK", "Europe", "Denmark", "2020-02-11", 0., 0., 0., 0., 0., 0., 0., 0., 
  "", "", "", "", 1., 0., "tests performed", 0., 5.792203*^6, 136.52, 42.3, 
  19.677, 12.325, 46682.515, 0.2, 114.767, 6.41, 19.3, 18.8, "", 2.5, 80.9}, 
 {"DNK", "Europe", "Denmark", "2020-02-12", 0., 0., 0., 0., 0., 0., 0., 0., 
  8., 2., 0.001, 0., 1., 0., "tests performed", 0., 5.792203*^6, 136.52, 
  42.3, 19.677, 12.325, 46682.515, 0.2, 114.767, 6.41, 19.3, 18.8, "", 2.5, 
  80.9}, {"DNK", "Europe", "Denmark", "2020-02-13", 0., 0., 0., 0., 0., 0., 
  0., 0., 9., 1., 0.002, 0., 1., 0., "tests performed", 0., 5.792203*^6, 
  136.52, 42.3, 19.677, 12.325, 46682.515, 0.2, 114.767, 6.41, 19.3, 18.8, 
  "", 2.5, 80.9}, {"DNK", "Europe", "Denmark", "2020-02-14", 0., 0., 0., 0., 
  0., 0., 0., 0., 10., 1., 0.002, 0., 1., 0., "tests performed", 0., 
  5.792203*^6, 136.52, 42.3, 19.677, 12.325, 46682.515, 0.2, 114.767, 6.41, 
  19.3, 18.8, "", 2.5, 80.9}, {"DNK", "Europe", "Denmark", "2020-02-15", 0., 
  0., 0., 0., 0., 0., 0., 0., "", "", "", "", 1., 0., "tests performed", 0., 
  5.792203*^6, 136.52, 42.3, 19.677, 12.325, 46682.515, 0.2, 114.767, 6.41, 
  19.3, 18.8, "", 2.5, 80.9}, {"DNK", "Europe", "Denmark", "2020-02-16", 0., 
  0., 0., 0., 0., 0., 0., 0., "", "", "", "", 1., 0., "tests performed", 0., 
  5.792203*^6, 136.52, 42.3, 19.677, 12.325, 46682.515, 0.2, 114.767, 6.41, 
  19.3, 18.8, "", 2.5, 80.9}, {"DNK", "Europe", "Denmark", "2020-02-17", 0., 
  0., 0., 0., 0., 0., 0., 0., 11., 1., 0.002, 0., 1., 0., "tests performed", 
  0., 5.792203*^6, 136.52, 42.3, 19.677, 12.325, 46682.515, 0.2, 114.767, 
  6.41, 19.3, 18.8, "", 2.5, 80.9}, {"DNK", "Europe", "Denmark", 
  "2020-02-18", 0., 0., 0., 0., 0., 0., 0., 0., 13., 2., 0.002, 0., 1., 0., 
  "tests performed", 0., 5.792203*^6, 136.52, 42.3, 19.677, 12.325, 
  46682.515, 0.2, 114.767, 6.41, 19.3, 18.8, "", 2.5, 80.9}, 
 {"DNK", "Europe", "Denmark", "2020-02-19", 0., 0., 0., 0., 0., 0., 0., 0., 
  16., 3., 0.003, 0.001, 1., 0., "tests performed", 0., 5.792203*^6, 136.52, 
  42.3, 19.677, 12.325, 46682.515, 0.2, 114.767, 6.41, 19.3, 18.8, "", 2.5, 
  80.9}, {"DNK", "Europe", "Denmark", "2020-02-20", 0., 0., 0., 0., 0., 0., 
  0., 0., 18., 2., 0.003, 0., 1., 0., "tests performed", 0., 5.792203*^6, 
  136.52, 42.3, 19.677, 12.325, 46682.515, 0.2, 114.767, 6.41, 19.3, 18.8, 
  "", 2.5, 80.9}, {"DNK", "Europe", "Denmark", "2020-02-21", 0., 0., 0., 0., 
  0., 0., 0., 0., "", "", "", "", 1., 0., "tests performed", 0., 5.792203*^6, 
  136.52, 42.3, 19.677, 12.325, 46682.515, 0.2, 114.767, 6.41, 19.3, 18.8, 
  "", 2.5, 80.9}, {"DNK", "Europe", "Denmark", "2020-02-22", 0., 0., 0., 0., 
  0., 0., 0., 0., 19., 1., 0.003, 0., 1., 0., "tests performed", 0., 
  5.792203*^6, 136.52, 42.3, 19.677, 12.325, 46682.515, 0.2, 114.767, 6.41, 
  19.3, 18.8, "", 2.5, 80.9}, {"DNK", "Europe", "Denmark", "2020-02-23", 0., 
  0., 0., 0., 0., 0., 0., 0., "", "", "", "", 1., 0., "tests performed", 0., 
  5.792203*^6, 136.52, 42.3, 19.677, 12.325, 46682.515, 0.2, 114.767, 6.41, 
  19.3, 18.8, "", 2.5, 80.9}, {"DNK", "Europe", "Denmark", "2020-02-24", 0., 
  0., 0., 0., 0., 0., 0., 0., 20., 1., 0.003, 0., 1., 0., "tests performed", 
  0., 5.792203*^6, 136.52, 42.3, 19.677, 12.325, 46682.515, 0.2, 114.767, 
  6.41, 19.3, 18.8, "", 2.5, 80.9}, {"DNK", "Europe", "Denmark", 
  "2020-02-25", 0., 0., 0., 0., 0., 0., 0., 0., 30., 10., 0.005, 0.002, 2., 
  0., "tests performed", 0., 5.792203*^6, 136.52, 42.3, 19.677, 12.325, 
  46682.515, 0.2, 114.767, 6.41, 19.3, 18.8, "", 2.5, 80.9}, 
 {"DNK", "Europe", "Denmark", "2020-02-26", 0., 0., 0., 0., 0., 0., 0., 0., 
  61., 31., 0.011, 0.005, 6., 0.001, "tests performed", 0., 5.792203*^6, 
  136.52, 42.3, 19.677, 12.325, 46682.515, 0.2, 114.767, 6.41, 19.3, 18.8, 
  "", 2.5, 80.9}, {"DNK", "Europe", "Denmark", "2020-02-27", 1., 1., 0., 0., 
  0.173, 0.173, 0., 0., 172., 111., 0.03, 0.019, 22., 0.004, 
  "tests performed", 11.11, 5.792203*^6, 136.52, 42.3, 19.677, 12.325, 
  46682.515, 0.2, 114.767, 6.41, 19.3, 18.8, "", 2.5, 80.9}, 
 {"DNK", "Europe", "Denmark", "2020-02-28", 1., 0., 0., 0., 0.173, 0., 0., 
  0., 233., 61., 0.04, 0.011, 31., 0.005, "tests performed", 11.11, 
  5.792203*^6, 136.52, 42.3, 19.677, 12.325, 46682.515, 0.2, 114.767, 6.41, 
  19.3, 18.8, "", 2.5, 80.9}, {"DNK", "Europe", "Denmark", "2020-02-29", 2., 
  1., 0., 0., 0.345, 0.173, 0., 0., 307., 74., 0.053, 0.013, 41., 0.007, 
  "tests performed", 11.11, 5.792203*^6, 136.52, 42.3, 19.677, 12.325, 
  46682.515, 0.2, 114.767, 6.41, 19.3, 18.8, "", 2.5, 80.9}, 
 {"DNK", "Europe", "Denmark", "2020-03-01", 3., 1., 0., 0., 0.518, 0.173, 0., 
  0., 356., 49., 0.061, 0.008, 48., 0.008, "tests performed", 11.11, 
  5.792203*^6, 136.52, 42.3, 19.677, 12.325, 46682.515, 0.2, 114.767, 6.41, 
  19.3, 18.8, "", 2.5, 80.9}, {"DNK", "Europe", "Denmark", "2020-03-02", 4., 
  1., 0., 0., 0.691, 0.173, 0., 0., 436., 80., 0.075, 0.014, 59., 0.01, 
  "tests performed", 11.11, 5.792203*^6, 136.52, 42.3, 19.677, 12.325, 
  46682.515, 0.2, 114.767, 6.41, 19.3, 18.8, "", 2.5, 80.9}, 
 {"DNK", "Europe", "Denmark", "2020-03-03", 5., 1., 0., 0., 0.863, 0.173, 0., 
  0., 499., 63., 0.086, 0.011, 67., 0.012, "tests performed", 20.37, 
  5.792203*^6, 136.52, 42.3, 19.677, 12.325, 46682.515, 0.2, 114.767, 6.41, 
  19.3, 18.8, "", 2.5, 80.9}, {"DNK", "Europe", "Denmark", "2020-03-04", 8., 
  3., 0., 0., 1.381, 0.518, 0., 0., 588., 89., 0.102, 0.015, 75., 0.013, 
  "tests performed", 20.37, 5.792203*^6, 136.52, 42.3, 19.677, 12.325, 
  46682.515, 0.2, 114.767, 6.41, 19.3, 18.8, "", 2.5, 80.9}, 
 {"DNK", "Europe", "Denmark", "2020-03-05", 10., 2., 0., 0., 1.726, 0.345, 
  0., 0., 697., 109., 0.12, 0.019, 75., 0.013, "tests performed", 20.37, 
  5.792203*^6, 136.52, 42.3, 19.677, 12.325, 46682.515, 0.2, 114.767, 6.41, 
  19.3, 18.8, "", 2.5, 80.9}, {"DNK", "Europe", "Denmark", "2020-03-06", 20., 
  10., 0., 0., 3.453, 1.726, 0., 0., 824., 127., 0.142, 0.022, 84., 0.015, 
  "tests performed", 25.93, 5.792203*^6, 136.52, 42.3, 19.677, 12.325, 
  46682.515, 0.2, 114.767, 6.41, 19.3, 18.8, "", 2.5, 80.9}, 
 {"DNK", "Europe", "Denmark", "2020-03-07", 23., 3., 0., 0., 3.971, 0.518, 
  0., 0., 932., 108., 0.161, 0.019, 89., 0.015, "tests performed", 25.93, 
  5.792203*^6, 136.52, 42.3, 19.677, 12.325, 46682.515, 0.2, 114.767, 6.41, 
  19.3, 18.8, "", 2.5, 80.9}, {"DNK", "Europe", "Denmark", "2020-03-08", 31., 
  8., 0., 0., 5.352, 1.381, 0., 0., 1161., 229., 0.2, 0.04, 115., 0.02, 
  "tests performed", 25.93, 5.792203*^6, 136.52, 42.3, 19.677, 12.325, 
  46682.515, 0.2, 114.767, 6.41, 19.3, 18.8, "", 2.5, 80.9}, 
 {"DNK", "Europe", "Denmark", "2020-03-09", 38., 7., 0., 0., 6.561, 1.209, 
  0., 0., 1739., 578., 0.3, 0.1, 186., 0.032, "tests performed", 25.93, 
  5.792203*^6, 136.52, 42.3, 19.677, 12.325, 46682.515, 0.2, 114.767, 6.41, 
  19.3, 18.8, "", 2.5, 80.9}, {"DNK", "Europe", "Denmark", "2020-03-10", 
  113., 75., 0., 0., 19.509, 12.948, 0., 0., 2545., 806., 0.439, 0.139, 292., 
  0.05, "tests performed", 31.48, 5.792203*^6, 136.52, 42.3, 19.677, 12.325, 
  46682.515, 0.2, 114.767, 6.41, 19.3, 18.8, "", 2.5, 80.9}, 
 {"DNK", "Europe", "Denmark", "2020-03-11", 264., 151., 0., 0., 45.579, 
  26.07, 0., 0., 3428., 883., 0.592, 0.152, 406., 0.07, "tests performed", 
  37.96, 5.792203*^6, 136.52, 42.3, 19.677, 12.325, 46682.515, 0.2, 114.767, 
  6.41, 19.3, 18.8, "", 2.5, 80.9}, {"DNK", "Europe", "Denmark", 
  "2020-03-12", 516., 252., 0., 0., 89.085, 43.507, 0., 0., 4104., 676., 
  0.709, 0.117, 487., 0.084, "tests performed", 37.96, 5.792203*^6, 136.52, 
  42.3, 19.677, 12.325, 46682.515, 0.2, 114.767, 6.41, 19.3, 18.8, "", 2.5, 
  80.9}, {"DNK", "Europe", "Denmark", "2020-03-13", 676., 160., 0., 0., 
  116.709, 27.623, 0., 0., 4814., 710., 0.831, 0.123, 570., 0.098, 
  "tests performed", 62.96, 5.792203*^6, 136.52, 42.3, 19.677, 12.325, 
  46682.515, 0.2, 114.767, 6.41, 19.3, 18.8, "", 2.5, 80.9}, 
 {"DNK", "Europe", "Denmark", "2020-03-14", 804., 128., 0., 0., 138.807, 
  22.099, 0., 0., 5397., 583., 0.932, 0.101, 638., 0.11, "tests performed", 
  65.74, 5.792203*^6, 136.52, 42.3, 19.677, 12.325, 46682.515, 0.2, 114.767, 
  6.41, 19.3, 18.8, "", 2.5, 80.9}, {"DNK", "Europe", "Denmark", 
  "2020-03-15", 827., 23., 0., 0., 142.778, 3.971, 0., 0., 6120., 723., 
  1.057, 0.125, 708., 0.122, "tests performed", 65.74, 5.792203*^6, 136.52, 
  42.3, 19.677, 12.325, 46682.515, 0.2, 114.767, 6.41, 19.3, 18.8, "", 2.5, 
  80.9}, {"DNK", "Europe", "Denmark", "2020-03-16", 875., 48., 1., 1., 
  151.065, 8.287, 0.173, 0.173, 7136., 1016., 1.232, 0.175, 771., 0.133, 
  "tests performed", 65.74, 5.792203*^6, 136.52, 42.3, 19.677, 12.325, 
  46682.515, 0.2, 114.767, 6.41, 19.3, 18.8, "", 2.5, 80.9}, 
 {"DNK", "Europe", "Denmark", "2020-03-17", 932., 57., 1., 0., 160.906, 
  9.841, 0.173, 0., 8084., 948., 1.396, 0.164, 791., 0.137, 
  "tests performed", 65.74, 5.792203*^6, 136.52, 42.3, 19.677, 12.325, 
  46682.515, 0.2, 114.767, 6.41, 19.3, 18.8, "", 2.5, 80.9}, 
 {"DNK", "Europe", "Denmark", "2020-03-18", 1024., 92., 4., 3., 176.789, 
  15.883, 0.691, 0.518, 9310., 1226., 1.607, 0.212, 840., 0.145, 
  "tests performed", 72.22, 5.792203*^6, 136.52, 42.3, 19.677, 12.325, 
  46682.515, 0.2, 114.767, 6.41, 19.3, 18.8, "", 2.5, 80.9}, 
 {"DNK", "Europe", "Denmark", "2020-03-19", 1115., 91., 4., 0., 192.5, 
  15.711, 0.691, 0., 11159., 1849., 1.927, 0.319, 1008., 0.174, 
  "tests performed", 72.22, 5.792203*^6, 136.52, 42.3, 19.677, 12.325, 
  46682.515, 0.2, 114.767, 6.41, 19.3, 18.8, "", 2.5, 80.9}, 
 {"DNK", "Europe", "Denmark", "2020-03-20", 1151., 36., 6., 2., 198.715, 
  6.215, 1.036, 0.345, 12338., 1179., 2.13, 0.204, 1075., 0.186, 
  "tests performed", 72.22, 5.792203*^6, 136.52, 42.3, 19.677, 12.325, 
  46682.515, 0.2, 114.767, 6.41, 19.3, 18.8, "", 2.5, 80.9}, 
 {"DNK", "Europe", "Denmark", "2020-03-21", 1255., 104., 9., 3., 216.671, 
  17.955, 1.554, 0.518, 12940., 602., 2.234, 0.104, 1078., 0.186, 
  "tests performed", 72.22, 5.792203*^6, 136.52, 42.3, 19.677, 12.325, 
  46682.515, 0.2, 114.767, 6.41, 19.3, 18.8, "", 2.5, 80.9}, 
 {"DNK", "Europe", "Denmark", "2020-03-22", 1326., 71., 13., 4., 228.928, 
  12.258, 2.244, 0.691, 13473., 533., 2.326, 0.092, 1050., 0.181, 
  "tests performed", 72.22, 5.792203*^6, 136.52, 42.3, 19.677, 12.325, 
  46682.515, 0.2, 114.767, 6.41, 19.3, 18.8, "", 2.5, 80.9}, 
 {"DNK", "Europe", "Denmark", "2020-03-23", 1395., 69., 13., 0., 240.841, 
  11.913, 2.244, 0., 14598., 1125., 2.52, 0.194, 1066., 0.184, 
  "tests performed", 72.22, 5.792203*^6, 136.52, 42.3, 19.677, 12.325, 
  46682.515, 0.2, 114.767, 6.41, 19.3, 18.8, "", 2.5, 80.9}, 
 {"DNK", "Europe", "Denmark", "2020-03-24", 1460., 65., 24., 11., 252.063, 
  11.222, 4.144, 1.899, 15721., 1123., 2.714, 0.194, 1091., 0.188, 
  "tests performed", 72.22, 5.792203*^6, 136.52, 42.3, 19.677, 12.325, 
  46682.515, 0.2, 114.767, 6.41, 19.3, 18.8, "", 2.5, 80.9}, 
 {"DNK", "Europe", "Denmark", "2020-03-25", 1591., 131., 32., 8., 274.68, 
  22.617, 5.525, 1.381, 17093., 1372., 2.951, 0.237, 1112., 0.192, 
  "tests performed", 72.22, 5.792203*^6, 136.52, 42.3, 19.677, 12.325, 
  46682.515, 0.2, 114.767, 6.41, 19.3, 18.8, "", 2.5, 80.9}, 
 {"DNK", "Europe", "Denmark", "2020-03-26", 1724., 133., 34., 2., 297.642, 
  22.962, 5.87, 0.345, 18706., 1613., 3.23, 0.278, 1078., 0.186, 
  "tests performed", 72.22, 5.792203*^6, 136.52, 42.3, 19.677, 12.325, 
  46682.515, 0.2, 114.767, 6.41, 19.3, 18.8, "", 2.5, 80.9}, 
 {"DNK", "Europe", "Denmark", "2020-03-27", 1877., 153., 41., 7., 324.056, 
  26.415, 7.078, 1.209, 20816., 2110., 3.594, 0.364, 1211., 0.209, 
  "tests performed", 72.22, 5.792203*^6, 136.52, 42.3, 19.677, 12.325, 
  46682.515, 0.2, 114.767, 6.41, 19.3, 18.8, "", 2.5, 80.9}, 
 {"DNK", "Europe", "Denmark", "2020-03-28", 2046., 169., 52., 11., 353.233, 
  29.177, 8.978, 1.899, 22199., 1383., 3.833, 0.239, 1323., 0.228, 
  "tests performed", 72.22, 5.792203*^6, 136.52, 42.3, 19.677, 12.325, 
  46682.515, 0.2, 114.767, 6.41, 19.3, 18.8, "", 2.5, 80.9}, 
 {"DNK", "Europe", "Denmark", "2020-03-29", 2201., 155., 65., 13., 379.994, 
  26.76, 11.222, 2.244, 23500., 1301., 4.057, 0.225, 1432., 0.247, 
  "tests performed", 72.22, 5.792203*^6, 136.52, 42.3, 19.677, 12.325, 
  46682.515, 0.2, 114.767, 6.41, 19.3, 18.8, "", 2.5, 80.9}, 
 {"DNK", "Europe", "Denmark", "2020-03-30", 2395., 194., 72., 7., 413.487, 
  33.493, 12.431, 1.209, 26718., 3218., 4.613, 0.556, 1731., 0.299, 
  "tests performed", 72.22, 5.792203*^6, 136.52, 42.3, 19.677, 12.325, 
  46682.515, 0.2, 114.767, 6.41, 19.3, 18.8, "", 2.5, 80.9}, 
 {"DNK", "Europe", "Denmark", "2020-03-31", 2577., 182., 77., 5., 444.908, 
  31.422, 13.294, 0.863, 29928., 3210., 5.167, 0.554, 2030., 0.35, 
  "tests performed", 72.22, 5.792203*^6, 136.52, 42.3, 19.677, 12.325, 
  46682.515, 0.2, 114.767, 6.41, 19.3, 18.8, "", 2.5, 80.9}, 
 {"DNK", "Europe", "Denmark", "2020-04-01", 2860., 283., 90., 13., 493.767, 
  48.859, 15.538, 2.244, 33485., 3557., 5.781, 0.614, 2342., 0.404, 
  "tests performed", 72.22, 5.792203*^6, 136.52, 42.3, 19.677, 12.325, 
  46682.515, 0.2, 114.767, 6.41, 19.3, 18.8, "", 2.5, 80.9}, 
 {"DNK", "Europe", "Denmark", "2020-04-02", 3107., 247., 104., 14., 536.411, 
  42.644, 17.955, 2.417, 39237., 5752., 6.774, 0.993, 2933., 0.506, 
  "tests performed", 72.22, 5.792203*^6, 136.52, 42.3, 19.677, 12.325, 
  46682.515, 0.2, 114.767, 6.41, 19.3, 18.8, "", 2.5, 80.9}, 
 {"DNK", "Europe", "Denmark", "2020-04-03", 3386., 279., 123., 19., 584.579, 
  48.168, 21.235, 3.28, 45854., 6617., 7.917, 1.142, 3577., 0.618, 
  "tests performed", 72.22, 5.792203*^6, 136.52, 42.3, 19.677, 12.325, 
  46682.515, 0.2, 114.767, 6.41, 19.3, 18.8, "", 2.5, 80.9}, 
 {"DNK", "Europe", "Denmark", "2020-04-04", 3757., 371., 139., 16., 648.631, 
  64.052, 23.998, 2.762, 49551., 3697., 8.555, 0.638, 3907., 0.675, 
  "tests performed", 72.22, 5.792203*^6, 136.52, 42.3, 19.677, 12.325, 
  46682.515, 0.2, 114.767, 6.41, 19.3, 18.8, "", 2.5, 80.9}, 
 {"DNK", "Europe", "Denmark", "2020-04-05", 4077., 320., 161., 22., 703.877, 
  55.247, 27.796, 3.798, 51764., 2213., 8.937, 0.382, 4038., 0.697, 
  "tests performed", 72.22, 5.792203*^6, 136.52, 42.3, 19.677, 12.325, 
  46682.515, 0.2, 114.767, 6.41, 19.3, 18.8, "", 2.5, 80.9}, 
 {"DNK", "Europe", "Denmark", "2020-04-06", 4369., 292., 179., 18., 754.29, 
  50.413, 30.904, 3.108, 58333., 6569., 10.071, 1.134, 4516., 0.78, 
  "tests performed", 72.22, 5.792203*^6, 136.52, 42.3, 19.677, 12.325, 
  46682.515, 0.2, 114.767, 6.41, 19.3, 18.8, "", 2.5, 80.9}, 
 {"DNK", "Europe", "Denmark", "2020-04-07", 4681., 312., 187., 8., 808.155, 
  53.866, 32.285, 1.381, 64717., 6384., 11.173, 1.102, 4970., 0.858, 
  "tests performed", 72.22, 5.792203*^6, 136.52, 42.3, 19.677, 12.325, 
  46682.515, 0.2, 114.767, 6.41, 19.3, 18.8, "", 2.5, 80.9}, 
 {"DNK", "Europe", "Denmark", "2020-04-08", 5071., 390., 203., 16., 875.487, 
  67.332, 35.047, 2.762, 70349., 5632., 12.145, 0.972, 5266., 0.909, 
  "tests performed", 72.22, 5.792203*^6, 136.52, 42.3, 19.677, 12.325, 
  46682.515, 0.2, 114.767, 6.41, 19.3, 18.8, "", 2.5, 80.9}, 
 {"DNK", "Europe", "Denmark", "2020-04-09", 5402., 331., 218., 15., 932.633, 
  57.146, 37.637, 2.59, 72901., 2552., 12.586, 0.441, 4809., 0.83, 
  "tests performed", 72.22, 5.792203*^6, 136.52, 42.3, 19.677, 12.325, 
  46682.515, 0.2, 114.767, 6.41, 19.3, 18.8, "", 2.5, 80.9}, 
 {"DNK", "Europe", "Denmark", "2020-04-10", 5635., 233., 237., 19., 972.86, 
  40.226, 40.917, 3.28, 75227., 2326., 12.988, 0.402, 4196., 0.724, 
  "tests performed", 72.22, 5.792203*^6, 136.52, 42.3, 19.677, 12.325, 
  46682.515, 0.2, 114.767, 6.41, 19.3, 18.8, "", 2.5, 80.9}, 
 {"DNK", "Europe", "Denmark", "2020-04-11", 5819., 184., 247., 10., 1004.626, 
  31.767, 42.644, 1.726, 77456., 2229., 13.372, 0.385, 3986., 0.688, 
  "tests performed", 72.22, 5.792203*^6, 136.52, 42.3, 19.677, 12.325, 
  46682.515, 0.2, 114.767, 6.41, 19.3, 18.8, "", 2.5, 80.9}, 
 {"DNK", "Europe", "Denmark", "2020-04-12", 5996., 177., 260., 13., 1035.185, 
  30.558, 44.888, 2.244, 79599., 2143., 13.742, 0.37, 3976., 0.686, 
  "tests performed", 72.22, 5.792203*^6, 136.52, 42.3, 19.677, 12.325, 
  46682.515, 0.2, 114.767, 6.41, 19.3, 18.8, "", 2.5, 80.9}, 
 {"DNK", "Europe", "Denmark", "2020-04-13", 6174., 178., 273., 13., 1065.916, 
  30.731, 47.132, 2.244, 81748., 2149., 14.113, 0.371, 3345., 0.578, 
  "tests performed", 72.22, 5.792203*^6, 136.52, 42.3, 19.677, 12.325, 
  46682.515, 0.2, 114.767, 6.41, 19.3, 18.8, "", 2.5, 80.9}, 
 {"DNK", "Europe", "Denmark", "2020-04-14", 6318., 144., 285., 12., 1090.777, 
  24.861, 49.204, 2.072, 87967., 6219., 15.187, 1.074, 3321., 0.573, 
  "tests performed", 72.22, 5.792203*^6, 136.52, 42.3, 19.677, 12.325, 
  46682.515, 0.2, 114.767, 6.41, 19.3, 18.8, "", 2.5, 80.9}, 
 {"DNK", "Europe", "Denmark", "2020-04-15", 6511., 193., 299., 14., 1124.097, 
  33.321, 51.621, 2.417, 93601., 5634., 16.16, 0.973, 3322., 0.574, 
  "tests performed", 68.52, 5.792203*^6, 136.52, 42.3, 19.677, 12.325, 
  46682.515, 0.2, 114.767, 6.41, 19.3, 18.8, "", 2.5, 80.9}, 
 {"DNK", "Europe", "Denmark", "2020-04-16", 6681., 170., 309., 10., 1153.447, 
  29.35, 53.348, 1.726, 98933., 5332., 17.08, 0.921, 3719., 0.642, 
  "tests performed", 68.52, 5.792203*^6, 136.52, 42.3, 19.677, 12.325, 
  46682.515, 0.2, 114.767, 6.41, 19.3, 18.8, "", 2.5, 80.9}, 
 {"DNK", "Europe", "Denmark", "2020-04-17", 6879., 198., 321., 12., 1187.631, 
  34.184, 55.419, 2.072, 103736., 4803., 17.91, 0.829, 4073., 0.703, 
  "tests performed", 68.52, 5.792203*^6, 136.52, 42.3, 19.677, 12.325, 
  46682.515, 0.2, 114.767, 6.41, 19.3, 18.8, "", 2.5, 80.9}, 
 {"DNK", "Europe", "Denmark", "2020-04-18", 7073., 194., 336., 15., 1221.124, 
  33.493, 58.009, 2.59, 106038., 2302., 18.307, 0.397, 4083., 0.705, 
  "tests performed", 68.52, 5.792203*^6, 136.52, 42.3, 19.677, 12.325, 
  46682.515, 0.2, 114.767, 6.41, 19.3, 18.8, "", 2.5, 80.9}, 
 {"DNK", "Europe", "Denmark", "2020-04-19", 7242., 169., 346., 10., 1250.301, 
  29.177, 59.735, 1.726, 107924., 1886., 18.633, 0.326, 4046., 0.699, 
  "tests performed", 68.52, 5.792203*^6, 136.52, 42.3, 19.677, 12.325, 
  46682.515, 0.2, 114.767, 6.41, 19.3, 18.8, "", 2.5, 80.9}, 
 {"DNK", "Europe", "Denmark", "2020-04-20", 7384., 142., 355., 9., 1274.817, 
  24.516, 61.289, 1.554, 114594., 6670., 19.784, 1.152, 4692., 0.81, 
  "tests performed", 68.52, 5.792203*^6, 136.52, 42.3, 19.677, 12.325, 
  46682.515, 0.2, 114.767, 6.41, 19.3, 18.8, "", 2.5, 80.9}, 
 {"DNK", "Europe", "Denmark", "2020-04-21", 7515., 131., 364., 9., 1297.434, 
  22.617, 62.843, 1.554, 124369., 9775., 21.472, 1.688, 5200., 0.898, 
  "tests performed", 68.52, 5.792203*^6, 136.52, 42.3, 19.677, 12.325, 
  46682.515, 0.2, 114.767, 6.41, 19.3, 18.8, "", 2.5, 80.9}, 
 {"DNK", "Europe", "Denmark", "2020-04-22", 7695., 180., 370., 6., 1328.51, 
  31.076, 63.879, 1.036, 135974., 11605., 23.475, 2.004, 6053., 1.045, 
  "tests performed", 68.52, 5.792203*^6, 136.52, 42.3, 19.677, 12.325, 
  46682.515, 0.2, 114.767, 6.41, 19.3, 18.8, "", 2.5, 80.9}, 
 {"DNK", "Europe", "Denmark", "2020-04-23", 7912., 217., 384., 14., 1365.974, 
  37.464, 66.296, 2.417, 148460., 12486., 25.631, 2.156, 7075., 1.221, 
  "tests performed", 68.52, 5.792203*^6, 136.52, 42.3, 19.677, 12.325, 
  46682.515, 0.2, 114.767, 6.41, 19.3, 18.8, "", 2.5, 80.9}, 
 {"DNK", "Europe", "Denmark", "2020-04-24", 8073., 161., 394., 10., 1393.77, 
  27.796, 68.022, 1.726, 163279., 14819., 28.189, 2.558, 8506., 1.469, 
  "tests performed", 68.52, 5.792203*^6, 136.52, 42.3, 19.677, 12.325, 
  46682.515, 0.2, 114.767, 6.41, 19.3, 18.8, "", 2.5, 80.9}, 
 {"DNK", "Europe", "Denmark", "2020-04-25", 8210., 137., 403., 9., 1417.423, 
  23.652, 69.576, 1.554, 175711., 12432., 30.336, 2.146, 9953., 1.718, 
  "tests performed", 68.52, 5.792203*^6, 136.52, 42.3, 19.677, 12.325, 
  46682.515, 0.2, 114.767, 6.41, 19.3, 18.8, "", 2.5, 80.9}, 
 {"DNK", "Europe", "Denmark", "2020-04-26", 8445., 235., 418., 15., 1457.994, 
  40.572, 72.166, 2.59, 186038., 10327., 32.119, 1.783, 11159., 1.927, 
  "tests performed", 68.52, 5.792203*^6, 136.52, 42.3, 19.677, 12.325, 
  46682.515, 0.2, 114.767, 6.41, 19.3, 18.8, "", 2.5, 80.9}, 
 {"DNK", "Europe", "Denmark", "2020-04-27", 8575., 130., 422., 4., 1480.438, 
  22.444, 72.857, 0.691, 203389., 17351., 35.114, 2.996, 12685., 2.19, 
  "tests performed", 68.52, 5.792203*^6, 136.52, 42.3, 19.677, 12.325, 
  46682.515, 0.2, 114.767, 6.41, 19.3, 18.8, "", 2.5, 80.9}, 
 {"DNK", "Europe", "Denmark", "2020-04-28", 8698., 123., 427., 5., 1501.674, 
  21.235, 73.72, 0.863, 219656., 16267., 37.923, 2.808, 13612., 2.35, 
  "tests performed", 68.52, 5.792203*^6, 136.52, 42.3, 19.677, 12.325, 
  46682.515, 0.2, 114.767, 6.41, 19.3, 18.8, "", 2.5, 80.9}, 
 {"DNK", "Europe", "Denmark", "2020-04-29", 8851., 153., 434., 7., 1528.089, 
  26.415, 74.928, 1.209, 235733., 16077., 40.698, 2.776, 14251., 2.46, 
  "tests performed", 68.52, 5.792203*^6, 136.52, 42.3, 19.677, 12.325, 
  46682.515, 0.2, 114.767, 6.41, 19.3, 18.8, "", 2.5, 80.9}, 
 {"DNK", "Europe", "Denmark", "2020-04-30", 9008., 157., 443., 9., 1555.194, 
  27.105, 76.482, 1.554, 251684., 15951., 43.452, 2.754, 14746., 2.546, 
  "tests performed", 68.52, 5.792203*^6, 136.52, 42.3, 19.677, 12.325, 
  46682.515, 0.2, 114.767, 6.41, 19.3, 18.8, "", 2.5, 80.9}, 
 {"DNK", "Europe", "Denmark", "2020-05-01", 9158., 150., 452., 9., 1581.091, 
  25.897, 78.036, 1.554, 266123., 14439., 45.945, 2.493, 14692., 2.537, 
  "tests performed", 68.52, 5.792203*^6, 136.52, 42.3, 19.677, 12.325, 
  46682.515, 0.2, 114.767, 6.41, 19.3, 18.8, "", 2.5, 80.9}, 
 {"DNK", "Europe", "Denmark", "2020-05-02", 9311., 153., 462., 10., 1607.506, 
  26.415, 79.762, 1.726, 277269., 11146., 47.869, 1.924, 14508., 2.505, 
  "tests performed", 68.52, 5.792203*^6, 136.52, 42.3, 19.677, 12.325, 
  46682.515, 0.2, 114.767, 6.41, 19.3, 18.8, "", 2.5, 80.9}, 
 {"DNK", "Europe", "Denmark", "2020-05-03", 9407., 96., 473., 11., 1624.08, 
  16.574, 81.662, 1.899, 286267., 8998., 49.423, 1.553, 14318., 2.472, 
  "tests performed", 68.52, 5.792203*^6, 136.52, 42.3, 19.677, 12.325, 
  46682.515, 0.2, 114.767, 6.41, 19.3, 18.8, "", 2.5, 80.9}, 
 {"DNK", "Europe", "Denmark", "2020-05-04", 9523., 116., 481., 8., 1644.107, 
  20.027, 83.043, 1.381, 304047., 17780., 52.492, 3.07, 14380., 2.483, 
  "tests performed", 68.52, 5.792203*^6, 136.52, 42.3, 19.677, 12.325, 
  46682.515, 0.2, 114.767, 6.41, 19.3, 18.8, "", 2.5, 80.9}, 
 {"DNK", "Europe", "Denmark", "2020-05-05", 9670., 147., 490., 9., 1669.486, 
  25.379, 84.596, 1.554, 319842., 15795., 55.219, 2.727, 14312., 2.471, 
  "tests performed", 68.52, 5.792203*^6, 136.52, 42.3, 19.677, 12.325, 
  46682.515, 0.2, 114.767, 6.41, 19.3, 18.8, "", 2.5, 80.9}, 
 {"DNK", "Europe", "Denmark", "2020-05-06", 9821., 151., 497., 7., 1695.555, 
  26.07, 85.805, 1.209, 334170., 14328., 57.693, 2.474, 14062., 2.428, 
  "tests performed", 68.52, 5.792203*^6, 136.52, 42.3, 19.677, 12.325, 
  46682.515, 0.2, 114.767, 6.41, 19.3, 18.8, "", 2.5, 80.9}, 
 {"DNK", "Europe", "Denmark", "2020-05-07", 9983., 162., 500., 3., 1723.524, 
  27.969, 86.323, 0.518, 348541., 14371., 60.174, 2.481, 13837., 2.389, 
  "tests performed", 68.52, 5.792203*^6, 136.52, 42.3, 19.677, 12.325, 
  46682.515, 0.2, 114.767, 6.41, 19.3, 18.8, "", 2.5, 80.9}, 
 {"DNK", "Europe", "Denmark", "2020-05-08", 10083., 100., 506., 6., 1740.788, 
  17.265, 87.359, 1.036, 356914., 8373., 61.62, 1.446, 12970., 2.239, 
  "tests performed", 65.74, 5.792203*^6, 136.52, 42.3, 19.677, 12.325, 
  46682.515, 0.2, 114.767, 6.41, 19.3, 18.8, "", 2.5, 80.9}, 
 {"DNK", "Europe", "Denmark", "2020-05-09", 10218., 135., 512., 6., 1764.096, 
  23.307, 88.395, 1.036, 365160., 8246., 63.043, 1.424, 12556., 2.168, 
  "tests performed", 65.74, 5.792203*^6, 136.52, 42.3, 19.677, 12.325, 
  46682.515, 0.2, 114.767, 6.41, 19.3, 18.8, "", 2.5, 80.9}, 
 {"DNK", "Europe", "Denmark", "2020-05-10", 10319., 101., 516., 4., 1781.533, 
  17.437, 89.085, 0.691, 371847., 6687., 64.198, 1.154, 12226., 2.111, 
  "tests performed", 65.74, 5.792203*^6, 136.52, 42.3, 19.677, 12.325, 
  46682.515, 0.2, 114.767, 6.41, 19.3, 18.8, "", 2.5, 80.9}, 
 {"DNK", "Europe", "Denmark", "2020-05-11", 10429., 110., 519., 3., 1800.524, 
  18.991, 89.603, 0.518, 388295., 16448., 67.038, 2.84, 12035., 2.078, 
  "tests performed", 65.74, 5.792203*^6, 136.52, 42.3, 19.677, 12.325, 
  46682.515, 0.2, 114.767, 6.41, 19.3, 18.8, "", 2.5, 80.9}, 
 {"DNK", "Europe", "Denmark", "2020-05-12", 10513., 84., 524., 5., 1815.026, 
  14.502, 90.466, 0.863, 403073., 14778., 69.589, 2.551, 11890., 2.053, 
  "tests performed", 65.74, 5.792203*^6, 136.52, 42.3, 19.677, 12.325, 
  46682.515, 0.2, 114.767, 6.41, 19.3, 18.8, "", 2.5, 80.9}, 
 {"DNK", "Europe", "Denmark", "2020-05-13", 10591., 78., 528., 4., 1828.493, 
  13.466, 91.157, 0.691, 417831., 14758., 72.137, 2.548, 11952., 2.063, 
  "tests performed", 65.74, 5.792203*^6, 136.52, 42.3, 19.677, 12.325, 
  46682.515, 0.2, 114.767, 6.41, 19.3, 18.8, "", 2.5, 80.9}, 
 {"DNK", "Europe", "Denmark", "2020-05-14", 10667., 76., 534., 6., 1841.614, 
  13.121, 92.193, 1.036, 430826., 12995., 74.38, 2.244, 11755., 2.029, 
  "tests performed", 65.74, 5.792203*^6, 136.52, 42.3, 19.677, 12.325, 
  46682.515, 0.2, 114.767, 6.41, 19.3, 18.8, "", 2.5, 80.9}, 
 {"DNK", "Europe", "Denmark", "2020-05-15", 10713., 46., 538., 4., 1849.555, 
  7.942, 92.883, 0.691, 443496., 12670., 76.568, 2.187, 12369., 2.135, 
  "tests performed", 65.74, 5.792203*^6, 136.52, 42.3, 19.677, 12.325, 
  46682.515, 0.2, 114.767, 6.41, 19.3, 18.8, "", 2.5, 80.9}, 
 {"DNK", "Europe", "Denmark", "2020-05-16", 10791., 78., 538., 0., 1863.022, 
  13.466, 92.883, 0., 451194., 7698., 77.897, 1.329, 12291., 2.122, 
  "tests performed", 65.74, 5.792203*^6, 136.52, 42.3, 19.677, 12.325, 
  46682.515, 0.2, 114.767, 6.41, 19.3, 18.8, "", 2.5, 80.9}, 
 {"DNK", "Europe", "Denmark", "2020-05-17", 10858., 67., 543., 5., 1874.589, 
  11.567, 93.747, 0.863, 458264., 7070., 79.117, 1.221, 12345., 2.131, 
  "tests performed", 65.74, 5.792203*^6, 136.52, 42.3, 19.677, 12.325, 
  46682.515, 0.2, 114.767, 6.41, 19.3, 18.8, "", 2.5, 80.9}, 
 {"DNK", "Europe", "Denmark", "2020-05-18", 10927., 69., 547., 4., 1886.502, 
  11.913, 94.437, 0.691, 473545., 15281., 81.756, 2.638, 12179., 2.103, 
  "tests performed", 65.74, 5.792203*^6, 136.52, 42.3, 19.677, 12.325, 
  46682.515, 0.2, 114.767, 6.41, 19.3, 18.8, "", 2.5, 80.9}, 
 {"DNK", "Europe", "Denmark", "2020-05-19", 10968., 41., 548., 1., 1893.58, 
  7.078, 94.61, 0.173, 488480., 14935., 84.334, 2.578, 12201., 2.106, 
  "tests performed", 65.74, 5.792203*^6, 136.52, 42.3, 19.677, 12.325, 
  46682.515, 0.2, 114.767, 6.41, 19.3, 18.8, "", 2.5, 80.9}, 
 {"DNK", "Europe", "Denmark", "2020-05-20", 11044., 76., 551., 3., 1906.701, 
  13.121, 95.128, 0.518, 502940., 14460., 86.831, 2.496, 12158., 2.099, 
  "tests performed", 65.74, 5.792203*^6, 136.52, 42.3, 19.677, 12.325, 
  46682.515, 0.2, 114.767, 6.41, 19.3, 18.8, "", 2.5, 80.9}, 
 {"DNK", "Europe", "Denmark", "2020-05-21", 11117., 73., 554., 3., 1919.304, 
  12.603, 95.646, 0.518, 511412., 8472., 88.293, 1.463, 11512., 1.987, 
  "tests performed", 65.74, 5.792203*^6, 136.52, 42.3, 19.677, 12.325, 
  46682.515, 0.2, 114.767, 6.41, 19.3, 18.8, "", 2.5, 80.9}, 
 {"DNK", "Europe", "Denmark", "2020-05-22", 11182., 65., 561., 7., 1930.526, 
  11.222, 96.854, 1.209, 523717., 12305., 90.418, 2.124, 11460., 1.979, 
  "tests performed", 65.74, 5.792203*^6, 136.52, 42.3, 19.677, 12.325, 
  46682.515, 0.2, 114.767, 6.41, 19.3, 18.8, "", 2.5, 80.9}, 
 {"DNK", "Europe", "Denmark", "2020-05-23", 11230., 48., 561., 0., 1938.813, 
  8.287, 96.854, 0., 532498., 8781., 91.934, 1.516, 11615., 2.005, 
  "tests performed", 65.74, 5.792203*^6, 136.52, 42.3, 19.677, 12.325, 
  46682.515, 0.2, 114.767, 6.41, 19.3, 18.8, "", 2.5, 80.9}, 
 {"DNK", "Europe", "Denmark", "2020-05-24", 11289., 59., 561., 0., 1948.999, 
  10.186, 96.854, 0., 541164., 8666., 93.43, 1.496, 11843., 2.045, 
  "tests performed", 65.74, 5.792203*^6, 136.52, 42.3, 19.677, 12.325, 
  46682.515, 0.2, 114.767, 6.41, 19.3, 18.8, "", 2.5, 80.9}, 
 {"DNK", "Europe", "Denmark", "2020-05-25", 11360., 71., 562., 1., 1961.257, 
  12.258, 97.027, 0.173, 559459., 18295., 96.588, 3.159, 12273., 2.119, 
  "tests performed", 62.96, 5.792203*^6, 136.52, 42.3, 19.677, 12.325, 
  46682.515, 0.2, 114.767, 6.41, 19.3, 18.8, "", 2.5, 80.9}, 
 {"DNK", "Europe", "Denmark", "2020-05-26", 11387., 27., 563., 1., 1965.919, 
  4.661, 97.2, 0.173, 575433., 15974., 99.346, 2.758, 12422., 2.145, 
  "tests performed", 62.96, 5.792203*^6, 136.52, 42.3, 19.677, 12.325, 
  46682.515, 0.2, 114.767, 6.41, 19.3, 18.8, "", 2.5, 80.9}, 
 {"DNK", "Europe", "Denmark", "2020-05-27", 11428., 41., 563., 0., 1972.997, 
  7.078, 97.2, 0., 590220., 14787., 101.899, 2.553, 12469., 2.153, 
  "tests performed", 62.96, 5.792203*^6, 136.52, 42.3, 19.677, 12.325, 
  46682.515, 0.2, 114.767, 6.41, 19.3, 18.8, "", 2.5, 80.9}, 
 {"DNK", "Europe", "Denmark", "2020-05-28", 11480., 52., 565., 2., 1981.975, 
  8.978, 97.545, 0.345, 603383., 13163., 104.172, 2.273, 13139., 2.268, 
  "tests performed", 62.96, 5.792203*^6, 136.52, 42.3, 19.677, 12.325, 
  46682.515, 0.2, 114.767, 6.41, 19.3, 18.8, "", 2.5, 80.9}, 
 {"DNK", "Europe", "Denmark", "2020-05-29", 11512., 32., 568., 3., 1987.499, 
  5.525, 98.063, 0.518, 615164., 11781., 106.206, 2.034, 13064., 2.255, 
  "tests performed", 62.96, 5.792203*^6, 136.52, 42.3, 19.677, 12.325, 
  46682.515, 0.2, 114.767, 6.41, 19.3, 18.8, "", 2.5, 80.9}, 
 {"DNK", "Europe", "Denmark", "2020-05-30", 11593., 81., 568., 0., 2001.484, 
  13.984, 98.063, 0., 622342., 7178., 107.445, 1.239, 12835., 2.216, 
  "tests performed", 62.96, 5.792203*^6, 136.52, 42.3, 19.677, 12.325, 
  46682.515, 0.2, 114.767, 6.41, 19.3, 18.8, "", 2.5, 80.9}, 
 {"DNK", "Europe", "Denmark", "2020-05-31", 11633., 40., 571., 3., 2008.39, 
  6.906, 98.581, 0.518, 629977., 7635., 108.763, 1.318, 12688., 2.191, 
  "tests performed", 62.96, 5.792203*^6, 136.52, 42.3, 19.677, 12.325, 
  46682.515, 0.2, 114.767, 6.41, 19.3, 18.8, "", 2.5, 80.9}, 
 {"DNK", "Europe", "Denmark", "2020-06-01", 11669., 36., 574., 3., 2014.605, 
  6.215, 99.099, 0.518, 638700., 8723., 110.269, 1.506, 11320., 1.954, 
  "tests performed", 62.96, 5.792203*^6, 136.52, 42.3, 19.677, 12.325, 
  46682.515, 0.2, 114.767, 6.41, 19.3, 18.8, "", 2.5, 80.9}, 
 {"DNK", "Europe", "Denmark", "2020-06-02", 11699., 30., 576., 2., 2019.784, 
  5.179, 99.444, 0.345, 654233., 15533., 112.951, 2.682, 11257., 1.943, 
  "tests performed", 62.96, 5.792203*^6, 136.52, 42.3, 19.677, 12.325, 
  46682.515, 0.2, 114.767, 6.41, 19.3, 18.8, "", 2.5, 80.9}, 
 {"DNK", "Europe", "Denmark", "2020-06-03", 11734., 35., 580., 4., 2025.827, 
  6.043, 100.135, 0.691, 667691., 13458., 115.274, 2.323, 11067., 1.911, 
  "tests performed", 62.96, 5.792203*^6, 136.52, 42.3, 19.677, 12.325, 
  46682.515, 0.2, 114.767, 6.41, 19.3, 18.8, "", 2.5, 80.9}, 
 {"DNK", "Europe", "Denmark", "2020-06-04", 11771., 37., 580., 0., 2032.215, 
  6.388, 100.135, 0., 679557., 11866., 117.323, 2.049, 10882., 1.879, 
  "tests performed", 62.96, 5.792203*^6, 136.52, 42.3, 19.677, 12.325, 
  46682.515, 0.2, 114.767, 6.41, 19.3, 18.8, "", 2.5, 80.9}, 
 {"DNK", "Europe", "Denmark", "2020-06-05", 11811., 40., 582., 2., 2039.121, 
  6.906, 100.48, 0.345, 689213., 9656., 118.99, 1.667, 10578., 1.826, 
  "tests performed", 62.96, 5.792203*^6, 136.52, 42.3, 19.677, 12.325, 
  46682.515, 0.2, 114.767, 6.41, 19.3, 18.8, "", 2.5, 80.9}, 
 {"DNK", "Europe", "Denmark", "2020-06-06", 11875., 64., 586., 4., 2050.17, 
  11.049, 101.17, 0.691, 697182., 7969., 120.366, 1.376, 10691., 1.846, 
  "tests performed", 62.96, 5.792203*^6, 136.52, 42.3, 19.677, 12.325, 
  46682.515, 0.2, 114.767, 6.41, 19.3, 18.8, "", 2.5, 80.9}, 
 {"DNK", "Europe", "Denmark", "2020-06-07", 11924., 49., 587., 1., 2058.63, 
  8.46, 101.343, 0.173, 704926., 7744., 121.703, 1.337, 10707., 1.849, 
  "tests performed", 62.96, 5.792203*^6, 136.52, 42.3, 19.677, 12.325, 
  46682.515, 0.2, 114.767, 6.41, 19.3, 18.8, "", 2.5, 80.9}, 
 {"DNK", "Europe", "Denmark", "2020-06-08", 11948., 24., 589., 2., 2062.773, 
  4.144, 101.688, 0.345, 721780., 16854., 124.612, 2.91, 11869., 2.049, 
  "tests performed", 62.96, 5.792203*^6, 136.52, 42.3, 19.677, 12.325, 
  46682.515, 0.2, 114.767, 6.41, 19.3, 18.8, "", 2.5, 80.9}, 
 {"DNK", "Europe", "Denmark", "2020-06-09", 11962., 14., 593., 4., 2065.19, 
  2.417, 102.379, 0.691, 737426., 15646., 127.314, 2.701, 11885., 2.052, 
  "tests performed", 62.96, 5.792203*^6, 136.52, 42.3, 19.677, 12.325, 
  46682.515, 0.2, 114.767, 6.41, 19.3, 18.8, "", 2.5, 80.9}, 
 {"DNK", "Europe", "Denmark", "2020-06-10", 12001., 39., 593., 0., 2071.923, 
  6.733, 102.379, 0., 752384., 14958., 129.896, 2.582, 12099., 2.089, 
  "tests performed", 62.96, 5.792203*^6, 136.52, 42.3, 19.677, 12.325, 
  46682.515, 0.2, 114.767, 6.41, 19.3, 18.8, "", 2.5, 80.9}, 
 {"DNK", "Europe", "Denmark", "2020-06-11", 12016., 15., 593., 0., 2074.513, 
  2.59, 102.379, 0., 766931., 14547., 132.407, 2.511, 12482., 2.155, 
  "tests performed", 62.96, 5.792203*^6, 136.52, 42.3, 19.677, 12.325, 
  46682.515, 0.2, 114.767, 6.41, 19.3, 18.8, "", 2.5, 80.9}, 
 {"DNK", "Europe", "Denmark", "2020-06-12", 12035., 19., 593., 0., 2077.793, 
  3.28, 102.379, 0., 781796., 14865., 134.974, 2.566, 13226., 2.283, 
  "tests performed", 62.96, 5.792203*^6, 136.52, 42.3, 19.677, 12.325, 
  46682.515, 0.2, 114.767, 6.41, 19.3, 18.8, "", 2.5, 80.9}, 
 {"DNK", "Europe", "Denmark", "2020-06-13", 12099., 64., 594., 1., 2088.843, 
  11.049, 102.552, 0.173, 791804., 10008., 136.702, 1.728, 13517., 2.334, 
  "tests performed", 62.96, 5.792203*^6, 136.52, 42.3, 19.677, 12.325, 
  46682.515, 0.2, 114.767, 6.41, 19.3, 18.8, "", 2.5, 80.9}, 
 {"DNK", "Europe", "Denmark", "2020-06-14", 12139., 40., 597., 3., 2095.748, 
  6.906, 103.07, 0.518, 800867., 9063., 138.266, 1.565, 13706., 2.366, 
  "tests performed", 62.96, 5.792203*^6, 136.52, 42.3, 19.677, 12.325, 
  46682.515, 0.2, 114.767, 6.41, 19.3, 18.8, "", 2.5, 80.9}, 
 {"DNK", "Europe", "Denmark", "2020-06-15", 12193., 54., 597., 0., 2105.071, 
  9.323, 103.07, 0., 818579., 17712., 141.324, 3.058, 13828., 2.387, 
  "tests performed", 62.96, 5.792203*^6, 136.52, 42.3, 19.677, 12.325, 
  46682.515, 0.2, 114.767, 6.41, 19.3, 18.8, "", 2.5, 80.9}, 
 {"DNK", "Europe", "Denmark", "2020-06-16", 12217., 24., 598., 1., 2109.215, 
  4.144, 103.242, 0.173, 836777., 18198., 144.466, 3.142, 14193., 2.45, 
  "tests performed", 62.96, 5.792203*^6, 136.52, 42.3, 19.677, 12.325, 
  46682.515, 0.2, 114.767, 6.41, 19.3, 18.8, "", 2.5, 80.9}, 
 {"DNK", "Europe", "Denmark", "2020-06-17", 12250., 33., 598., 0., 2114.912, 
  5.697, 103.242, 0., 856001., 19224., 147.785, 3.319, 14802., 2.556, 
  "tests performed", 62.96, 5.792203*^6, 136.52, 42.3, 19.677, 12.325, 
  46682.515, 0.2, 114.767, 6.41, 19.3, 18.8, "", 2.5, 80.9}, 
 {"DNK", "Europe", "Denmark", "2020-06-18", 12294., 44., 598., 0., 2122.508, 
  7.596, 103.242, 0., 873517., 17516., 150.809, 3.024, 15227., 2.629, 
  "tests performed", 62.96, 5.792203*^6, 136.52, 42.3, 19.677, 12.325, 
  46682.515, 0.2, 114.767, 6.41, 19.3, 18.8, "", 2.5, 80.9}, 
 {"DNK", "Europe", "Denmark", "2020-06-19", 12344., 50., 600., 2., 2131.141, 
  8.632, 103.588, 0.345, 890502., 16985., 153.742, 2.932, 15529., 2.681, 
  "tests performed", 62.96, 5.792203*^6, 136.52, 42.3, 19.677, 12.325, 
  46682.515, 0.2, 114.767, 6.41, 19.3, 18.8, "", 2.5, 80.9}, 
 {"DNK", "Europe", "Denmark", "2020-06-20", 12391., 47., 600., 0., 2139.255, 
  8.114, 103.588, 0., 902600., 12098., 155.83, 2.089, 15828., 2.733, 
  "tests performed", 62.96, 5.792203*^6, 136.52, 42.3, 19.677, 12.325, 
  46682.515, 0.2, 114.767, 6.41, 19.3, 18.8, "", 2.5, 80.9}, 
 {"DNK", "Europe", "Denmark", "2020-06-21", 12391., 0., 600., 0., 2139.255, 
  0., 103.588, 0., 914013., 11413., 157.801, 1.97, 16164., 2.791, 
  "tests performed", 62.96, 5.792203*^6, 136.52, 42.3, 19.677, 12.325, 
  46682.515, 0.2, 114.767, 6.41, 19.3, 18.8, "", 2.5, 80.9}, 
 {"DNK", "Europe", "Denmark", "2020-06-22", 12391., 0., 600., 0., 2139.255, 
  0., 103.588, 0., 935468., 21455., 161.505, 3.704, 16698., 2.883, 
  "tests performed", 62.96, 5.792203*^6, 136.52, 42.3, 19.677, 12.325, 
  46682.515, 0.2, 114.767, 6.41, 19.3, 18.8, "", 2.5, 80.9}, 
 {"DNK", "Europe", "Denmark", "2020-06-23", 12527., 136., 602., 2., 2162.735, 
  23.48, 103.933, 0.345, 956377., 20909., 165.115, 3.61, 17086., 2.95, 
  "tests performed", 62.96, 5.792203*^6, 136.52, 42.3, 19.677, 12.325, 
  46682.515, 0.2, 114.767, 6.41, 19.3, 18.8, "", 2.5, 80.9}, 
 {"DNK", "Europe", "Denmark", "2020-06-24", 12561., 34., 603., 1., 2168.605, 
  5.87, 104.105, 0.173, 976453., 20076., 168.581, 3.466, 17207., 2.971, 
  "tests performed", 62.96, 5.792203*^6, 136.52, 42.3, 19.677, 12.325, 
  46682.515, 0.2, 114.767, 6.41, 19.3, 18.8, "", 2.5, 80.9}, 
 {"DNK", "Europe", "Denmark", "2020-06-25", 12615., 54., 603., 0., 2177.928, 
  9.323, 104.105, 0., 993280., 16827., 171.486, 2.905, 17109., 2.954, 
  "tests performed", 62.96, 5.792203*^6, 136.52, 42.3, 19.677, 12.325, 
  46682.515, 0.2, 114.767, 6.41, 19.3, 18.8, "", 2.5, 80.9}, 
 {"DNK", "Europe", "Denmark", "2020-06-26", 12636., 21., 603., 0., 2181.553, 
  3.626, 104.105, 0., 1.009069*^6, 15789., 174.212, 2.726, 16938., 2.924, 
  "tests performed", 62.96, 5.792203*^6, 136.52, 42.3, 19.677, 12.325, 
  46682.515, 0.2, 114.767, 6.41, 19.3, 18.8, "", 2.5, 80.9}, 
 {"DNK", "Europe", "Denmark", "2020-06-27", 12675., 39., 604., 1., 2188.287, 
  6.733, 104.278, 0.173, 1.01855*^6, 9481., 175.848, 1.637, 16564., 2.86, 
  "tests performed", 62.96, 5.792203*^6, 136.52, 42.3, 19.677, 12.325, 
  46682.515, 0.2, 114.767, 6.41, 19.3, 18.8, "", 2.5, 80.9}, 
 {"DNK", "Europe", "Denmark", "2020-06-28", 12675., 0., 604., 0., 2188.287, 
  0., 104.278, 0., 1.028009*^6, 9459., 177.482, 1.633, 16285., 2.812, 
  "tests performed", 62.96, 5.792203*^6, 136.52, 42.3, 19.677, 12.325, 
  46682.515, 0.2, 114.767, 6.41, 19.3, 18.8, "", 2.5, 80.9}, 
 {"DNK", "Europe", "Denmark", "2020-06-29", 12675., 0., 604., 0., 2188.287, 
  0., 104.278, 0., 1.046723*^6, 18714., 180.712, 3.231, 15894., 2.744, 
  "tests performed", 62.96, 5.792203*^6, 136.52, 42.3, 19.677, 12.325, 
  46682.515, 0.2, 114.767, 6.41, 19.3, 18.8, "", 2.5, 80.9}, 
 {"DNK", "Europe", "Denmark", "2020-06-30", 12751., 76., 605., 1., 2201.408, 
  13.121, 104.451, 0.173, 1.064604*^6, 17881., 183.799, 3.087, 15461., 2.669, 
  "tests performed", 62.96, 5.792203*^6, 136.52, 42.3, 19.677, 12.325, 
  46682.515, 0.2, 114.767, 6.41, 19.3, 18.8, "", 2.5, 80.9}, 
 {"DNK", "Europe", "Denmark", "2020-07-01", 12768., 17., 605., 0., 2204.343, 
  2.935, 104.451, 0., 1.082208*^6, 17604., 186.839, 3.039, 15108., 2.608, 
  "tests performed", 62.96, 5.792203*^6, 136.52, 42.3, 19.677, 12.325, 
  46682.515, 0.2, 114.767, 6.41, 19.3, 18.8, "", 2.5, 80.9}, 
 {"DNK", "Europe", "Denmark", "2020-07-02", 12794., 26., 606., 1., 2208.831, 
  4.489, 104.623, 0.173, 1.09753*^6, 15322., 189.484, 2.645, 14893., 2.571, 
  "tests performed", 62.96, 5.792203*^6, 136.52, 42.3, 19.677, 12.325, 
  46682.515, 0.2, 114.767, 6.41, 19.3, 18.8, "", 2.5, 80.9}, 
 {"DNK", "Europe", "Denmark", "2020-07-03", 12815., 21., 606., 0., 2212.457, 
  3.626, 104.623, 0., 1.111696*^6, 14166., 191.93, 2.446, 14661., 2.531, 
  "tests performed", 62.96, 5.792203*^6, 136.52, 42.3, 19.677, 12.325, 
  46682.515, 0.2, 114.767, 6.41, 19.3, 18.8, "", 2.5, 80.9}, 
 {"DNK", "Europe", "Denmark", "2020-07-04", 12832., 17., 606., 0., 2215.392, 
  2.935, 104.623, 0., 1.12123*^6, 9534., 193.576, 1.646, 14669., 2.533, 
  "tests performed", 62.96, 5.792203*^6, 136.52, 42.3, 19.677, 12.325, 
  46682.515, 0.2, 114.767, 6.41, 19.3, 18.8, "", 2.5, 80.9}, 
 {"DNK", "Europe", "Denmark", "2020-07-05", 12832., 0., 606., 0., 2215.392, 
  0., 104.623, 0., 1.130734*^6, 9504., 195.217, 1.641, 14675., 2.534, 
  "tests performed", 62.96, 5.792203*^6, 136.52, 42.3, 19.677, 12.325, 
  46682.515, 0.2, 114.767, 6.41, 19.3, 18.8, "", 2.5, 80.9}, 
 {"DNK", "Europe", "Denmark", "2020-07-06", 12832., 0., 606., 0., 2215.392, 
  0., 104.623, 0., 1.135816*^6, 5082., 196.094, 0.877, 12728., 2.197, 
  "tests performed", 62.96, 5.792203*^6, 136.52, 42.3, 19.677, 12.325, 
  46682.515, 0.2, 114.767, 6.41, 19.3, 18.8, "", 2.5, 80.9}, 
 {"DNK", "Europe", "Denmark", "2020-07-07", 12878., 46., 607., 1., 2223.334, 
  7.942, 104.796, 0.173, "", "", "", "", "", "", "", "", 5.792203*^6, 136.52, 
  42.3, 19.677, 12.325, 46682.515, 0.2, 114.767, 6.41, 19.3, 18.8, "", 2.5, 
  80.9}, {"DNK", "Europe", "Denmark", "2020-07-08", 12888., 10., 609., 2., 
  2225.06, 1.726, 105.141, 0.345, "", "", "", "", "", "", "", "", 
  5.792203*^6, 136.52, 42.3, 19.677, 12.325, 46682.515, 0.2, 114.767, 6.41, 
  19.3, 18.8, "", 2.5, 80.9}, {"DJI", "Africa", "Djibouti", "2020-03-19", 1., 
  1., 0., 0., 1.012, 1.012, 0., 0., "", "", "", "", "", "", "", 33.33, 
  988002., 41.285, 25.4, 4.213, 2.38, 2705.406, 22.5, 258.037, 6.05, 1.7, 
  24.5, "", 1.4, 67.11}, {"DJI", "Africa", "Djibouti", "2020-03-20", 1., 0., 
  0., 0., 1.012, 0., 0., 0., "", "", "", "", "", "", "", 33.33, 988002., 
  41.285, 25.4, 4.213, 2.38, 2705.406, 22.5, 258.037, 6.05, 1.7, 24.5, "", 
  1.4, 67.11}, {"DJI", "Africa", "Djibouti", "2020-03-21", 1., 0., 0., 0., 
  1.012, 0., 0., 0., "", "", "", "", "", "", "", 33.33, 988002., 41.285, 
  25.4, 4.213, 2.38, 2705.406, 22.5, 258.037, 6.05, 1.7, 24.5, "", 1.4, 
  67.11}, {"DJI", "Africa", "Djibouti", "2020-03-22", 1., 0., 0., 0., 1.012, 
  0., 0., 0., "", "", "", "", "", "", "", 46.3, 988002., 41.285, 25.4, 4.213, 
  2.38, 2705.406, 22.5, 258.037, 6.05, 1.7, 24.5, "", 1.4, 67.11}, 
 {"DJI", "Africa", "Djibouti", "2020-03-23", 1., 0., 0., 0., 1.012, 0., 0., 
  0., "", "", "", "", "", "", "", 94.44, 988002., 41.285, 25.4, 4.213, 2.38, 
  2705.406, 22.5, 258.037, 6.05, 1.7, 24.5, "", 1.4, 67.11}, 
 {"DJI", "Africa", "Djibouti", "2020-03-24", 3., 2., 0., 0., 3.036, 2.024, 
  0., 0., "", "", "", "", "", "", "", 94.44, 988002., 41.285, 25.4, 4.213, 
  2.38, 2705.406, 22.5, 258.037, 6.05, 1.7, 24.5, "", 1.4, 67.11}, 
 {"DJI", "Africa", "Djibouti", "2020-03-25", 3., 0., 0., 0., 3.036, 0., 0., 
  0., "", "", "", "", "", "", "", 94.44, 988002., 41.285, 25.4, 4.213, 2.38, 
  2705.406, 22.5, 258.037, 6.05, 1.7, 24.5, "", 1.4, 67.11}, 
 {"DJI", "Africa", "Djibouti", "2020-03-26", 12., 9., 0., 0., 12.146, 9.109, 
  0., 0., "", "", "", "", "", "", "", 94.44, 988002., 41.285, 25.4, 4.213, 
  2.38, 2705.406, 22.5, 258.037, 6.05, 1.7, 24.5, "", 1.4, 67.11}, 
 {"DJI", "Africa", "Djibouti", "2020-03-27", 12., 0., 0., 0., 12.146, 0., 0., 
  0., "", "", "", "", "", "", "", 94.44, 988002., 41.285, 25.4, 4.213, 2.38, 
  2705.406, 22.5, 258.037, 6.05, 1.7, 24.5, "", 1.4, 67.11}, 
 {"DJI", "Africa", "Djibouti", "2020-03-28", 13., 1., 0., 0., 13.158, 1.012, 
  0., 0., "", "", "", "", "", "", "", 94.44, 988002., 41.285, 25.4, 4.213, 
  2.38, 2705.406, 22.5, 258.037, 6.05, 1.7, 24.5, "", 1.4, 67.11}, 
 {"DJI", "Africa", "Djibouti", "2020-03-29", 15., 2., 0., 0., 15.182, 2.024, 
  0., 0., "", "", "", "", "", "", "", 94.44, 988002., 41.285, 25.4, 4.213, 
  2.38, 2705.406, 22.5, 258.037, 6.05, 1.7, 24.5, "", 1.4, 67.11}, 
 {"DJI", "Africa", "Djibouti", "2020-03-30", 19., 4., 0., 0., 19.231, 4.049, 
  0., 0., "", "", "", "", "", "", "", 94.44, 988002., 41.285, 25.4, 4.213, 
  2.38, 2705.406, 22.5, 258.037, 6.05, 1.7, 24.5, "", 1.4, 67.11}, 
 {"DJI", "Africa", "Djibouti", "2020-03-31", 26., 7., 0., 0., 26.316, 7.085, 
  0., 0., "", "", "", "", "", "", "", 94.44, 988002., 41.285, 25.4, 4.213, 
  2.38, 2705.406, 22.5, 258.037, 6.05, 1.7, 24.5, "", 1.4, 67.11}, 
 {"DJI", "Africa", "Djibouti", "2020-04-01", 31., 5., 0., 0., 31.376, 5.061, 
  0., 0., "", "", "", "", "", "", "", 94.44, 988002., 41.285, 25.4, 4.213, 
  2.38, 2705.406, 22.5, 258.037, 6.05, 1.7, 24.5, "", 1.4, 67.11}, 
 {"DJI", "Africa", "Djibouti", "2020-04-02", 34., 3., 0., 0., 34.413, 3.036, 
  0., 0., "", "", "", "", "", "", "", 94.44, 988002., 41.285, 25.4, 4.213, 
  2.38, 2705.406, 22.5, 258.037, 6.05, 1.7, 24.5, "", 1.4, 67.11}, 
 {"DJI", "Africa", "Djibouti", "2020-04-03", 41., 7., 0., 0., 41.498, 7.085, 
  0., 0., "", "", "", "", "", "", "", 94.44, 988002., 41.285, 25.4, 4.213, 
  2.38, 2705.406, 22.5, 258.037, 6.05, 1.7, 24.5, "", 1.4, 67.11}, 
 {"DJI", "Africa", "Djibouti", "2020-04-04", 41., 0., 0., 0., 41.498, 0., 0., 
  0., "", "", "", "", "", "", "", 94.44, 988002., 41.285, 25.4, 4.213, 2.38, 
  2705.406, 22.5, 258.037, 6.05, 1.7, 24.5, "", 1.4, 67.11}, 
 {"DJI", "Africa", "Djibouti", "2020-04-05", 51., 10., 0., 0., 51.619, 
  10.121, 0., 0., "", "", "", "", "", "", "", 94.44, 988002., 41.285, 25.4, 
  4.213, 2.38, 2705.406, 22.5, 258.037, 6.05, 1.7, 24.5, "", 1.4, 67.11}, 
 {"DJI", "Africa", "Djibouti", "2020-04-06", 59., 8., 0., 0., 59.716, 8.097, 
  0., 0., "", "", "", "", "", "", "", 94.44, 988002., 41.285, 25.4, 4.213, 
  2.38, 2705.406, 22.5, 258.037, 6.05, 1.7, 24.5, "", 1.4, 67.11}, 
 {"DJI", "Africa", "Djibouti", "2020-04-07", 90., 31., 0., 0., 91.093, 
  31.376, 0., 0., "", "", "", "", "", "", "", 94.44, 988002., 41.285, 25.4, 
  4.213, 2.38, 2705.406, 22.5, 258.037, 6.05, 1.7, 24.5, "", 1.4, 67.11}, 
 {"DJI", "Africa", "Djibouti", "2020-04-08", 121., 31., 0., 0., 122.469, 
  31.376, 0., 0., "", "", "", "", "", "", "", 94.44, 988002., 41.285, 25.4, 
  4.213, 2.38, 2705.406, 22.5, 258.037, 6.05, 1.7, 24.5, "", 1.4, 67.11}, 
 {"DJI", "Africa", "Djibouti", "2020-04-09", 135., 14., 0., 0., 136.639, 
  14.17, 0., 0., "", "", "", "", "", "", "", 94.44, 988002., 41.285, 25.4, 
  4.213, 2.38, 2705.406, 22.5, 258.037, 6.05, 1.7, 24.5, "", 1.4, 67.11}, 
 {"DJI", "Africa", "Djibouti", "2020-04-10", 140., 5., 1., 1., 141.7, 5.061, 
  1.012, 1.012, "", "", "", "", "", "", "", 94.44, 988002., 41.285, 25.4, 
  4.213, 2.38, 2705.406, 22.5, 258.037, 6.05, 1.7, 24.5, "", 1.4, 67.11}, 
 {"DJI", "Africa", "Djibouti", "2020-04-11", 150., 10., 1., 0., 151.822, 
  10.121, 1.012, 0., "", "", "", "", "", "", "", 94.44, 988002., 41.285, 
  25.4, 4.213, 2.38, 2705.406, 22.5, 258.037, 6.05, 1.7, 24.5, "", 1.4, 
  67.11}, {"DJI", "Africa", "Djibouti", "2020-04-12", 187., 37., 2., 1., 
  189.271, 37.449, 2.024, 1.012, "", "", "", "", "", "", "", 94.44, 988002., 
  41.285, 25.4, 4.213, 2.38, 2705.406, 22.5, 258.037, 6.05, 1.7, 24.5, "", 
  1.4, 67.11}, {"DJI", "Africa", "Djibouti", "2020-04-13", 214., 27., 2., 0., 
  216.599, 27.328, 2.024, 0., "", "", "", "", "", "", "", 94.44, 988002., 
  41.285, 25.4, 4.213, 2.38, 2705.406, 22.5, 258.037, 6.05, 1.7, 24.5, "", 
  1.4, 67.11}, {"DJI", "Africa", "Djibouti", "2020-04-14", 298., 84., 2., 0., 
  301.619, 85.02, 2.024, 0., "", "", "", "", "", "", "", 94.44, 988002., 
  41.285, 25.4, 4.213, 2.38, 2705.406, 22.5, 258.037, 6.05, 1.7, 24.5, "", 
  1.4, 67.11}, {"DJI", "Africa", "Djibouti", "2020-04-15", 363., 65., 2., 0., 
  367.408, 65.789, 2.024, 0., "", "", "", "", "", "", "", 94.44, 988002., 
  41.285, 25.4, 4.213, 2.38, 2705.406, 22.5, 258.037, 6.05, 1.7, 24.5, "", 
  1.4, 67.11}, {"DJI", "Africa", "Djibouti", "2020-04-16", 435., 72., 2., 0., 
  440.283, 72.874, 2.024, 0., "", "", "", "", "", "", "", 94.44, 988002., 
  41.285, 25.4, 4.213, 2.38, 2705.406, 22.5, 258.037, 6.05, 1.7, 24.5, "", 
  1.4, 67.11}, {"DJI", "Africa", "Djibouti", "2020-04-17", 591., 156., 2., 
  0., 598.177, 157.894, 2.024, 0., "", "", "", "", "", "", "", 94.44, 
  988002., 41.285, 25.4, 4.213, 2.38, 2705.406, 22.5, 258.037, 6.05, 1.7, 
  24.5, "", 1.4, 67.11}, {"DJI", "Africa", "Djibouti", "2020-04-18", 732., 
  141., 2., 0., 740.889, 142.712, 2.024, 0., "", "", "", "", "", "", "", 
  94.44, 988002., 41.285, 25.4, 4.213, 2.38, 2705.406, 22.5, 258.037, 6.05, 
  1.7, 24.5, "", 1.4, 67.11}, {"DJI", "Africa", "Djibouti", "2020-04-19", 
  732., 0., 2., 0., 740.889, 0., 2.024, 0., "", "", "", "", "", "", "", 
  94.44, 988002., 41.285, 25.4, 4.213, 2.38, 2705.406, 22.5, 258.037, 6.05, 
  1.7, 24.5, "", 1.4, 67.11}, {"DJI", "Africa", "Djibouti", "2020-04-20", 
  846., 114., 2., 0., 856.274, 115.384, 2.024, 0., "", "", "", "", "", "", 
  "", 94.44, 988002., 41.285, 25.4, 4.213, 2.38, 2705.406, 22.5, 258.037, 
  6.05, 1.7, 24.5, "", 1.4, 67.11}, {"DJI", "Africa", "Djibouti", 
  "2020-04-21", 846., 0., 2., 0., 856.274, 0., 2.024, 0., "", "", "", "", "", 
  "", "", 94.44, 988002., 41.285, 25.4, 4.213, 2.38, 2705.406, 22.5, 258.037, 
  6.05, 1.7, 24.5, "", 1.4, 67.11}, {"DJI", "Africa", "Djibouti", 
  "2020-04-22", 945., 99., 2., 0., 956.476, 100.202, 2.024, 0., "", "", "", 
  "", "", "", "", 94.44, 988002., 41.285, 25.4, 4.213, 2.38, 2705.406, 22.5, 
  258.037, 6.05, 1.7, 24.5, "", 1.4, 67.11}, {"DJI", "Africa", "Djibouti", 
  "2020-04-23", 974., 29., 2., 0., 985.828, 29.352, 2.024, 0., "", "", "", 
  "", "", "", "", 94.44, 988002., 41.285, 25.4, 4.213, 2.38, 2705.406, 22.5, 
  258.037, 6.05, 1.7, 24.5, "", 1.4, 67.11}, {"DJI", "Africa", "Djibouti", 
  "2020-04-24", 986., 12., 2., 0., 997.974, 12.146, 2.024, 0., "", "", "", 
  "", "", "", "", 94.44, 988002., 41.285, 25.4, 4.213, 2.38, 2705.406, 22.5, 
  258.037, 6.05, 1.7, 24.5, "", 1.4, 67.11}, {"DJI", "Africa", "Djibouti", 
  "2020-04-25", 999., 13., 2., 0., 1011.132, 13.158, 2.024, 0., "", "", "", 
  "", "", "", "", 100., 988002., 41.285, 25.4, 4.213, 2.38, 2705.406, 22.5, 
  258.037, 6.05, 1.7, 24.5, "", 1.4, 67.11}, {"DJI", "Africa", "Djibouti", 
  "2020-04-26", 1008., 9., 2., 0., 1020.241, 9.109, 2.024, 0., "", "", "", 
  "", "", "", "", 100., 988002., 41.285, 25.4, 4.213, 2.38, 2705.406, 22.5, 
  258.037, 6.05, 1.7, 24.5, "", 1.4, 67.11}, {"DJI", "Africa", "Djibouti", 
  "2020-04-27", 1023., 15., 2., 0., 1035.423, 15.182, 2.024, 0., "", "", "", 
  "", "", "", "", 100., 988002., 41.285, 25.4, 4.213, 2.38, 2705.406, 22.5, 
  258.037, 6.05, 1.7, 24.5, "", 1.4, 67.11}, {"DJI", "Africa", "Djibouti", 
  "2020-04-28", 1035., 12., 2., 0., 1047.569, 12.146, 2.024, 0., "", "", "", 
  "", "", "", "", 100., 988002., 41.285, 25.4, 4.213, 2.38, 2705.406, 22.5, 
  258.037, 6.05, 1.7, 24.5, "", 1.4, 67.11}, {"DJI", "Africa", "Djibouti", 
  "2020-04-29", 1072., 37., 2., 0., 1085.018, 37.449, 2.024, 0., "", "", "", 
  "", "", "", "", 100., 988002., 41.285, 25.4, 4.213, 2.38, 2705.406, 22.5, 
  258.037, 6.05, 1.7, 24.5, "", 1.4, 67.11}, {"DJI", "Africa", "Djibouti", 
  "2020-04-30", 1077., 5., 2., 0., 1090.079, 5.061, 2.024, 0., "", "", "", 
  "", "", "", "", 100., 988002., 41.285, 25.4, 4.213, 2.38, 2705.406, 22.5, 
  258.037, 6.05, 1.7, 24.5, "", 1.4, 67.11}, {"DJI", "Africa", "Djibouti", 
  "2020-05-01", 1089., 12., 2., 0., 1102.224, 12.146, 2.024, 0., "", "", "", 
  "", "", "", "", 100., 988002., 41.285, 25.4, 4.213, 2.38, 2705.406, 22.5, 
  258.037, 6.05, 1.7, 24.5, "", 1.4, 67.11}, {"DJI", "Africa", "Djibouti", 
  "2020-05-02", 1097., 8., 2., 0., 1110.322, 8.097, 2.024, 0., "", "", "", 
  "", "", "", "", 100., 988002., 41.285, 25.4, 4.213, 2.38, 2705.406, 22.5, 
  258.037, 6.05, 1.7, 24.5, "", 1.4, 67.11}, {"DJI", "Africa", "Djibouti", 
  "2020-05-03", 1112., 15., 2., 0., 1125.504, 15.182, 2.024, 0., "", "", "", 
  "", "", "", "", 100., 988002., 41.285, 25.4, 4.213, 2.38, 2705.406, 22.5, 
  258.037, 6.05, 1.7, 24.5, "", 1.4, 67.11}, {"DJI", "Africa", "Djibouti", 
  "2020-05-04", 1112., 0., 2., 0., 1125.504, 0., 2.024, 0., "", "", "", "", 
  "", "", "", 100., 988002., 41.285, 25.4, 4.213, 2.38, 2705.406, 22.5, 
  258.037, 6.05, 1.7, 24.5, "", 1.4, 67.11}, {"DJI", "Africa", "Djibouti", 
  "2020-05-05", 1116., 4., 2., 0., 1129.552, 4.049, 2.024, 0., "", "", "", 
  "", "", "", "", 100., 988002., 41.285, 25.4, 4.213, 2.38, 2705.406, 22.5, 
  258.037, 6.05, 1.7, 24.5, "", 1.4, 67.11}, {"DJI", "Africa", "Djibouti", 
  "2020-05-06", 1120., 4., 2., 0., 1133.601, 4.049, 2.024, 0., "", "", "", 
  "", "", "", "", 100., 988002., 41.285, 25.4, 4.213, 2.38, 2705.406, 22.5, 
  258.037, 6.05, 1.7, 24.5, "", 1.4, 67.11}, {"DJI", "Africa", "Djibouti", 
  "2020-05-07", 1120., 0., 3., 1., 1133.601, 0., 3.036, 1.012, "", "", "", 
  "", "", "", "", 100., 988002., 41.285, 25.4, 4.213, 2.38, 2705.406, 22.5, 
  258.037, 6.05, 1.7, 24.5, "", 1.4, 67.11}, {"DJI", "Africa", "Djibouti", 
  "2020-05-08", 1133., 13., 3., 0., 1146.759, 13.158, 3.036, 0., "", "", "", 
  "", "", "", "", 100., 988002., 41.285, 25.4, 4.213, 2.38, 2705.406, 22.5, 
  258.037, 6.05, 1.7, 24.5, "", 1.4, 67.11}, {"DJI", "Africa", "Djibouti", 
  "2020-05-09", 1135., 2., 3., 0., 1148.783, 2.024, 3.036, 0., "", "", "", 
  "", "", "", "", 100., 988002., 41.285, 25.4, 4.213, 2.38, 2705.406, 22.5, 
  258.037, 6.05, 1.7, 24.5, "", 1.4, 67.11}, {"DJI", "Africa", "Djibouti", 
  "2020-05-10", 1189., 54., 3., 0., 1203.439, 54.656, 3.036, 0., "", "", "", 
  "", "", "", "", 100., 988002., 41.285, 25.4, 4.213, 2.38, 2705.406, 22.5, 
  258.037, 6.05, 1.7, 24.5, "", 1.4, 67.11}, {"DJI", "Africa", "Djibouti", 
  "2020-05-11", 1210., 21., 3., 0., 1224.694, 21.255, 3.036, 0., "", "", "", 
  "", "", "", "", 88.89, 988002., 41.285, 25.4, 4.213, 2.38, 2705.406, 22.5, 
  258.037, 6.05, 1.7, 24.5, "", 1.4, 67.11}, {"DJI", "Africa", "Djibouti", 
  "2020-05-12", 1227., 17., 3., 0., 1241.9, 17.206, 3.036, 0., "", "", "", 
  "", "", "", "", 88.89, 988002., 41.285, 25.4, 4.213, 2.38, 2705.406, 22.5, 
  258.037, 6.05, 1.7, 24.5, "", 1.4, 67.11}, {"DJI", "Africa", "Djibouti", 
  "2020-05-13", 1256., 29., 3., 0., 1271.252, 29.352, 3.036, 0., "", "", "", 
  "", "", "", "", 88.89, 988002., 41.285, 25.4, 4.213, 2.38, 2705.406, 22.5, 
  258.037, 6.05, 1.7, 24.5, "", 1.4, 67.11}, {"DJI", "Africa", "Djibouti", 
  "2020-05-14", 1268., 12., 3., 0., 1283.398, 12.146, 3.036, 0., "", "", "", 
  "", "", "", "", 88.89, 988002., 41.285, 25.4, 4.213, 2.38, 2705.406, 22.5, 
  258.037, 6.05, 1.7, 24.5, "", 1.4, 67.11}, {"DJI", "Africa", "Djibouti", 
  "2020-05-15", 1284., 16., 3., 0., 1299.593, 16.194, 3.036, 0., "", "", "", 
  "", "", "", "", 88.89, 988002., 41.285, 25.4, 4.213, 2.38, 2705.406, 22.5, 
  258.037, 6.05, 1.7, 24.5, "", 1.4, 67.11}, {"DJI", "Africa", "Djibouti", 
  "2020-05-16", 1309., 25., 4., 1., 1324.896, 25.304, 4.049, 1.012, "", "", 
  "", "", "", "", "", 88.89, 988002., 41.285, 25.4, 4.213, 2.38, 2705.406, 
  22.5, 258.037, 6.05, 1.7, 24.5, "", 1.4, 67.11}, 
 {"DJI", "Africa", "Djibouti", "2020-05-17", 1331., 22., 4., 0., 1347.163, 
  22.267, 4.049, 0., "", "", "", "", "", "", "", 56.48, 988002., 41.285, 
  25.4, 4.213, 2.38, 2705.406, 22.5, 258.037, 6.05, 1.7, 24.5, "", 1.4, 
  67.11}, {"DJI", "Africa", "Djibouti", "2020-05-18", 1401., 70., 4., 0., 
  1418.013, 70.85, 4.049, 0., "", "", "", "", "", "", "", 56.48, 988002., 
  41.285, 25.4, 4.213, 2.38, 2705.406, 22.5, 258.037, 6.05, 1.7, 24.5, "", 
  1.4, 67.11}, {"DJI", "Africa", "Djibouti", "2020-05-19", 1518., 117., 7., 
  3., 1536.434, 118.421, 7.085, 3.036, "", "", "", "", "", "", "", 56.48, 
  988002., 41.285, 25.4, 4.213, 2.38, 2705.406, 22.5, 258.037, 6.05, 1.7, 
  24.5, "", 1.4, 67.11}, {"DJI", "Africa", "Djibouti", "2020-05-20", 1518., 
  0., 7., 0., 1536.434, 0., 7.085, 0., "", "", "", "", "", "", "", 56.48, 
  988002., 41.285, 25.4, 4.213, 2.38, 2705.406, 22.5, 258.037, 6.05, 1.7, 
  24.5, "", 1.4, 67.11}, {"DJI", "Africa", "Djibouti", "2020-05-21", 1828., 
  310., 9., 2., 1850.199, 313.765, 9.109, 2.024, "", "", "", "", "", "", "", 
  56.48, 988002., 41.285, 25.4, 4.213, 2.38, 2705.406, 22.5, 258.037, 6.05, 
  1.7, 24.5, "", 1.4, 67.11}, {"DJI", "Africa", "Djibouti", "2020-05-22", 
  2047., 219., 10., 1., 2071.858, 221.659, 10.121, 1.012, "", "", "", "", "", 
  "", "", 56.48, 988002., 41.285, 25.4, 4.213, 2.38, 2705.406, 22.5, 258.037, 
  6.05, 1.7, 24.5, "", 1.4, 67.11}, {"DJI", "Africa", "Djibouti", 
  "2020-05-23", 2270., 223., 10., 0., 2297.566, 225.708, 10.121, 0., "", "", 
  "", "", "", "", "", 50.93, 988002., 41.285, 25.4, 4.213, 2.38, 2705.406, 
  22.5, 258.037, 6.05, 1.7, 24.5, "", 1.4, 67.11}, 
 {"DJI", "Africa", "Djibouti", "2020-05-24", 2270., 0., 10., 0., 2297.566, 
  0., 10.121, 0., "", "", "", "", "", "", "", 50.93, 988002., 41.285, 25.4, 
  4.213, 2.38, 2705.406, 22.5, 258.037, 6.05, 1.7, 24.5, "", 1.4, 67.11}, 
 {"DJI", "Africa", "Djibouti", "2020-05-25", 2270., 0., 10., 0., 2297.566, 
  0., 10.121, 0., "", "", "", "", "", "", "", 50.93, 988002., 41.285, 25.4, 
  4.213, 2.38, 2705.406, 22.5, 258.037, 6.05, 1.7, 24.5, "", 1.4, 67.11}, 
 {"DJI", "Africa", "Djibouti", "2020-05-26", 2468., 198., 14., 4., 2497.971, 
  200.404, 14.17, 4.049, "", "", "", "", "", "", "", 50.93, 988002., 41.285, 
  25.4, 4.213, 2.38, 2705.406, 22.5, 258.037, 6.05, 1.7, 24.5, "", 1.4, 
  67.11}, {"DJI", "Africa", "Djibouti", "2020-05-27", 2468., 0., 14., 0., 
  2497.971, 0., 14.17, 0., "", "", "", "", "", "", "", 50.93, 988002., 
  41.285, 25.4, 4.213, 2.38, 2705.406, 22.5, 258.037, 6.05, 1.7, 24.5, "", 
  1.4, 67.11}, {"DJI", "Africa", "Djibouti", "2020-05-28", 2697., 229., 18., 
  4., 2729.752, 231.781, 18.219, 4.049, "", "", "", "", "", "", "", 50.93, 
  988002., 41.285, 25.4, 4.213, 2.38, 2705.406, 22.5, 258.037, 6.05, 1.7, 
  24.5, "", 1.4, 67.11}, {"DJI", "Africa", "Djibouti", "2020-05-29", 2914., 
  217., 20., 2., 2949.387, 219.635, 20.243, 2.024, "", "", "", "", "", "", 
  "", 50.93, 988002., 41.285, 25.4, 4.213, 2.38, 2705.406, 22.5, 258.037, 
  6.05, 1.7, 24.5, "", 1.4, 67.11}, {"DJI", "Africa", "Djibouti", 
  "2020-05-30", 2914., 0., 20., 0., 2949.387, 0., 20.243, 0., "", "", "", "", 
  "", "", "", 50.93, 988002., 41.285, 25.4, 4.213, 2.38, 2705.406, 22.5, 
  258.037, 6.05, 1.7, 24.5, "", 1.4, 67.11}, {"DJI", "Africa", "Djibouti", 
  "2020-05-31", 3194., 280., 22., 2., 3232.787, 283.4, 22.267, 2.024, "", "", 
  "", "", "", "", "", 50.93, 988002., 41.285, 25.4, 4.213, 2.38, 2705.406, 
  22.5, 258.037, 6.05, 1.7, 24.5, "", 1.4, 67.11}, 
 {"DJI", "Africa", "Djibouti", "2020-06-01", 3354., 160., 24., 2., 3394.73, 
  161.943, 24.291, 2.024, "", "", "", "", "", "", "", 50.93, 988002., 41.285, 
  25.4, 4.213, 2.38, 2705.406, 22.5, 258.037, 6.05, 1.7, 24.5, "", 1.4, 
  67.11}, {"DJI", "Africa", "Djibouti", "2020-06-02", 3569., 215., 24., 0., 
  3612.341, 217.611, 24.291, 0., "", "", "", "", "", "", "", 50.93, 988002., 
  41.285, 25.4, 4.213, 2.38, 2705.406, 22.5, 258.037, 6.05, 1.7, 24.5, "", 
  1.4, 67.11}, {"DJI", "Africa", "Djibouti", "2020-06-03", 3779., 210., 25., 
  1., 3824.891, 212.55, 25.304, 1.012, "", "", "", "", "", "", "", 50.93, 
  988002., 41.285, 25.4, 4.213, 2.38, 2705.406, 22.5, 258.037, 6.05, 1.7, 
  24.5, "", 1.4, 67.11}, {"DJI", "Africa", "Djibouti", "2020-06-04", 3935., 
  156., 26., 1., 3982.785, 157.894, 26.316, 1.012, "", "", "", "", "", "", 
  "", 50.93, 988002., 41.285, 25.4, 4.213, 2.38, 2705.406, 22.5, 258.037, 
  6.05, 1.7, 24.5, "", 1.4, 67.11}, {"DJI", "Africa", "Djibouti", 
  "2020-06-05", 4054., 119., 26., 0., 4103.231, 120.445, 26.316, 0., "", "", 
  "", "", "", "", "", 50.93, 988002., 41.285, 25.4, 4.213, 2.38, 2705.406, 
  22.5, 258.037, 6.05, 1.7, 24.5, "", 1.4, 67.11}, 
 {"DJI", "Africa", "Djibouti", "2020-06-06", 4123., 69., 26., 0., 4173.068, 
  69.838, 26.316, 0., "", "", "", "", "", "", "", 50.93, 988002., 41.285, 
  25.4, 4.213, 2.38, 2705.406, 22.5, 258.037, 6.05, 1.7, 24.5, "", 1.4, 
  67.11}, {"DJI", "Africa", "Djibouti", "2020-06-07", 4169., 46., 26., 0., 
  4219.627, 46.559, 26.316, 0., "", "", "", "", "", "", "", 50.93, 988002., 
  41.285, 25.4, 4.213, 2.38, 2705.406, 22.5, 258.037, 6.05, 1.7, 24.5, "", 
  1.4, 67.11}, {"DJI", "Africa", "Djibouti", "2020-06-08", 4207., 38., 28., 
  2., 4258.089, 38.461, 28.34, 2.024, "", "", "", "", "", "", "", 50.93, 
  988002., 41.285, 25.4, 4.213, 2.38, 2705.406, 22.5, 258.037, 6.05, 1.7, 
  24.5, "", 1.4, 67.11}, {"DJI", "Africa", "Djibouti", "2020-06-09", 4278., 
  71., 31., 3., 4329.951, 71.862, 31.376, 3.036, "", "", "", "", "", "", "", 
  50.93, 988002., 41.285, 25.4, 4.213, 2.38, 2705.406, 22.5, 258.037, 6.05, 
  1.7, 24.5, "", 1.4, 67.11}, {"DJI", "Africa", "Djibouti", "2020-06-10", 
  4331., 53., 34., 3., 4383.594, 53.644, 34.413, 3.036, "", "", "", "", "", 
  "", "", 50.93, 988002., 41.285, 25.4, 4.213, 2.38, 2705.406, 22.5, 258.037, 
  6.05, 1.7, 24.5, "", 1.4, 67.11}, {"DJI", "Africa", "Djibouti", 
  "2020-06-11", 4373., 42., 34., 0., 4426.104, 42.51, 34.413, 0., "", "", "", 
  "", "", "", "", 50.93, 988002., 41.285, 25.4, 4.213, 2.38, 2705.406, 22.5, 
  258.037, 6.05, 1.7, 24.5, "", 1.4, 67.11}, {"DJI", "Africa", "Djibouti", 
  "2020-06-12", 4398., 25., 37., 3., 4451.408, 25.304, 37.449, 3.036, "", "", 
  "", "", "", "", "", 50.93, 988002., 41.285, 25.4, 4.213, 2.38, 2705.406, 
  22.5, 258.037, 6.05, 1.7, 24.5, "", 1.4, 67.11}, 
 {"DJI", "Africa", "Djibouti", "2020-06-13", 4441., 43., 38., 1., 4494.93, 
  43.522, 38.461, 1.012, "", "", "", "", "", "", "", 50.93, 988002., 41.285, 
  25.4, 4.213, 2.38, 2705.406, 22.5, 258.037, 6.05, 1.7, 24.5, "", 1.4, 
  67.11}, {"DJI", "Africa", "Djibouti", "2020-06-14", 4449., 8., 41., 3., 
  4503.027, 8.097, 41.498, 3.036, "", "", "", "", "", "", "", 50.93, 988002., 
  41.285, 25.4, 4.213, 2.38, 2705.406, 22.5, 258.037, 6.05, 1.7, 24.5, "", 
  1.4, 67.11}, {"DJI", "Africa", "Djibouti", "2020-06-15", 4465., 16., 43., 
  2., 4519.222, 16.194, 43.522, 2.024, "", "", "", "", "", "", "", 50.93, 
  988002., 41.285, 25.4, 4.213, 2.38, 2705.406, 22.5, 258.037, 6.05, 1.7, 
  24.5, "", 1.4, 67.11}, {"DJI", "Africa", "Djibouti", "2020-06-16", 4501., 
  36., 43., 0., 4555.659, 36.437, 43.522, 0., "", "", "", "", "", "", "", 
  50.93, 988002., 41.285, 25.4, 4.213, 2.38, 2705.406, 22.5, 258.037, 6.05, 
  1.7, 24.5, "", 1.4, 67.11}, {"DJI", "Africa", "Djibouti", "2020-06-17", 
  4539., 38., 43., 0., 4594.12, 38.461, 43.522, 0., "", "", "", "", "", "", 
  "", 50.93, 988002., 41.285, 25.4, 4.213, 2.38, 2705.406, 22.5, 258.037, 
  6.05, 1.7, 24.5, "", 1.4, 67.11}, {"DJI", "Africa", "Djibouti", 
  "2020-06-18", 4545., 6., 43., 0., 4600.193, 6.073, 43.522, 0., "", "", "", 
  "", "", "", "", 50.93, 988002., 41.285, 25.4, 4.213, 2.38, 2705.406, 22.5, 
  258.037, 6.05, 1.7, 24.5, "", 1.4, 67.11}, {"DJI", "Africa", "Djibouti", 
  "2020-06-19", 4557., 12., 43., 0., 4612.339, 12.146, 43.522, 0., "", "", 
  "", "", "", "", "", 50.93, 988002., 41.285, 25.4, 4.213, 2.38, 2705.406, 
  22.5, 258.037, 6.05, 1.7, 24.5, "", 1.4, 67.11}, 
 {"DJI", "Africa", "Djibouti", "2020-06-20", 4565., 8., 45., 2., 4620.436, 
  8.097, 45.546, 2.024, "", "", "", "", "", "", "", 50.93, 988002., 41.285, 
  25.4, 4.213, 2.38, 2705.406, 22.5, 258.037, 6.05, 1.7, 24.5, "", 1.4, 
  67.11}, {"DJI", "Africa", "Djibouti", "2020-06-21", 4565., 0., 45., 0., 
  4620.436, 0., 45.546, 0., "", "", "", "", "", "", "", 50.93, 988002., 
  41.285, 25.4, 4.213, 2.38, 2705.406, 22.5, 258.037, 6.05, 1.7, 24.5, "", 
  1.4, 67.11}, {"DJI", "Africa", "Djibouti", "2020-06-22", 4582., 17., 45., 
  0., 4637.642, 17.206, 45.546, 0., "", "", "", "", "", "", "", 50.93, 
  988002., 41.285, 25.4, 4.213, 2.38, 2705.406, 22.5, 258.037, 6.05, 1.7, 
  24.5, "", 1.4, 67.11}, {"DJI", "Africa", "Djibouti", "2020-06-23", 4599., 
  17., 48., 3., 4654.849, 17.206, 48.583, 3.036, "", "", "", "", "", "", "", 
  50.93, 988002., 41.285, 25.4, 4.213, 2.38, 2705.406, 22.5, 258.037, 6.05, 
  1.7, 24.5, "", 1.4, 67.11}, {"DJI", "Africa", "Djibouti", "2020-06-24", 
  4617., 18., 49., 1., 4673.067, 18.219, 49.595, 1.012, "", "", "", "", "", 
  "", "", 50.93, 988002., 41.285, 25.4, 4.213, 2.38, 2705.406, 22.5, 258.037, 
  6.05, 1.7, 24.5, "", 1.4, 67.11}, {"DJI", "Africa", "Djibouti", 
  "2020-06-25", 4630., 13., 52., 3., 4686.225, 13.158, 52.631, 3.036, "", "", 
  "", "", "", "", "", 50.93, 988002., 41.285, 25.4, 4.213, 2.38, 2705.406, 
  22.5, 258.037, 6.05, 1.7, 24.5, "", 1.4, 67.11}, 
 {"DJI", "Africa", "Djibouti", "2020-06-26", 4635., 5., 52., 0., 4691.286, 
  5.061, 52.631, 0., "", "", "", "", "", "", "", 50.93, 988002., 41.285, 
  25.4, 4.213, 2.38, 2705.406, 22.5, 258.037, 6.05, 1.7, 24.5, "", 1.4, 
  67.11}, {"DJI", "Africa", "Djibouti", "2020-06-27", 4643., 8., 52., 0., 
  4699.383, 8.097, 52.631, 0., "", "", "", "", "", "", "", 50.93, 988002., 
  41.285, 25.4, 4.213, 2.38, 2705.406, 22.5, 258.037, 6.05, 1.7, 24.5, "", 
  1.4, 67.11}, {"DJI", "Africa", "Djibouti", "2020-06-28", 4643., 0., 52., 
  0., 4699.383, 0., 52.631, 0., "", "", "", "", "", "", "", 50.93, 988002., 
  41.285, 25.4, 4.213, 2.38, 2705.406, 22.5, 258.037, 6.05, 1.7, 24.5, "", 
  1.4, 67.11}, {"DJI", "Africa", "Djibouti", "2020-06-29", 4643., 0., 52., 
  0., 4699.383, 0., 52.631, 0., "", "", "", "", "", "", "", 50.93, 988002., 
  41.285, 25.4, 4.213, 2.38, 2705.406, 22.5, 258.037, 6.05, 1.7, 24.5, "", 
  1.4, 67.11}, {"DJI", "Africa", "Djibouti", "2020-06-30", 4656., 13., 53., 
  1., 4712.541, 13.158, 53.644, 1.012, "", "", "", "", "", "", "", 50.93, 
  988002., 41.285, 25.4, 4.213, 2.38, 2705.406, 22.5, 258.037, 6.05, 1.7, 
  24.5, "", 1.4, 67.11}, {"DJI", "Africa", "Djibouti", "2020-07-01", 4682., 
  26., 54., 1., 4738.857, 26.316, 54.656, 1.012, "", "", "", "", "", "", "", 
  50.93, 988002., 41.285, 25.4, 4.213, 2.38, 2705.406, 22.5, 258.037, 6.05, 
  1.7, 24.5, "", 1.4, 67.11}, {"DJI", "Africa", "Djibouti", "2020-07-02", 
  4704., 22., 55., 1., 4761.124, 22.267, 55.668, 1.012, "", "", "", "", "", 
  "", "", 50.93, 988002., 41.285, 25.4, 4.213, 2.38, 2705.406, 22.5, 258.037, 
  6.05, 1.7, 24.5, "", 1.4, 67.11}, {"DJI", "Africa", "Djibouti", 
  "2020-07-03", 4715., 11., 55., 0., 4772.258, 11.134, 55.668, 0., "", "", 
  "", "", "", "", "", "", 988002., 41.285, 25.4, 4.213, 2.38, 2705.406, 22.5, 
  258.037, 6.05, 1.7, 24.5, "", 1.4, 67.11}, {"DJI", "Africa", "Djibouti", 
  "2020-07-04", 4736., 21., 55., 0., 4793.513, 21.255, 55.668, 0., "", "", 
  "", "", "", "", "", "", 988002., 41.285, 25.4, 4.213, 2.38, 2705.406, 22.5, 
  258.037, 6.05, 1.7, 24.5, "", 1.4, 67.11}, {"DJI", "Africa", "Djibouti", 
  "2020-07-05", 4736., 0., 55., 0., 4793.513, 0., 55.668, 0., "", "", "", "", 
  "", "", "", "", 988002., 41.285, 25.4, 4.213, 2.38, 2705.406, 22.5, 
  258.037, 6.05, 1.7, 24.5, "", 1.4, 67.11}, {"DJI", "Africa", "Djibouti", 
  "2020-07-06", 4792., 56., 55., 0., 4850.193, 56.68, 55.668, 0., "", "", "", 
  "", "", "", "", "", 988002., 41.285, 25.4, 4.213, 2.38, 2705.406, 22.5, 
  258.037, 6.05, 1.7, 24.5, "", 1.4, 67.11}, {"DJI", "Africa", "Djibouti", 
  "2020-07-07", 4822., 30., 55., 0., 4880.557, 30.364, 55.668, 0., "", "", 
  "", "", "", "", "", "", 988002., 41.285, 25.4, 4.213, 2.38, 2705.406, 22.5, 
  258.037, 6.05, 1.7, 24.5, "", 1.4, 67.11}, {"DJI", "Africa", "Djibouti", 
  "2020-07-08", 4878., 56., 55., 0., 4937.237, 56.68, 55.668, 0., "", "", "", 
  "", "", "", "", "", 988002., 41.285, 25.4, 4.213, 2.38, 2705.406, 22.5, 
  258.037, 6.05, 1.7, 24.5, "", 1.4, 67.11}, {"DMA", "North America", 
  "Dominica", "2020-03-23", 1., 1., 0., 0., 13.891, 13.891, 0., 0., "", "", 
  "", "", "", "", "", 25., 71991., 98.567, "", "", "", 9673.367, "", 227.376, 
  11.62, "", "", "", 3.8, 75.}, {"DMA", "North America", "Dominica", 
  "2020-03-24", 1., 0., 0., 0., 13.891, 0., 0., 0., "", "", "", "", "", "", 
  "", 25., 71991., 98.567, "", "", "", 9673.367, "", 227.376, 11.62, "", "", 
  "", 3.8, 75.}, {"DMA", "North America", "Dominica", "2020-03-25", 2., 1., 
  0., 0., 27.781, 13.891, 0., 0., "", "", "", "", "", "", "", 25., 71991., 
  98.567, "", "", "", 9673.367, "", 227.376, 11.62, "", "", "", 3.8, 75.}, 
 {"DMA", "North America", "Dominica", "2020-03-26", 7., 5., 0., 0., 97.234, 
  69.453, 0., 0., "", "", "", "", "", "", "", 25., 71991., 98.567, "", "", 
  "", 9673.367, "", 227.376, 11.62, "", "", "", 3.8, 75.}, 
 {"DMA", "North America", "Dominica", "2020-03-27", 11., 4., 0., 0., 152.797, 
  55.563, 0., 0., "", "", "", "", "", "", "", 25., 71991., 98.567, "", "", 
  "", 9673.367, "", 227.376, 11.62, "", "", "", 3.8, 75.}, 
 {"DMA", "North America", "Dominica", "2020-03-28", 11., 0., 0., 0., 152.797, 
  0., 0., 0., "", "", "", "", "", "", "", 30.56, 71991., 98.567, "", "", "", 
  9673.367, "", 227.376, 11.62, "", "", "", 3.8, 75.}, 
 {"DMA", "North America", "Dominica", "2020-03-29", 11., 0., 0., 0., 152.797, 
  0., 0., 0., "", "", "", "", "", "", "", 30.56, 71991., 98.567, "", "", "", 
  9673.367, "", 227.376, 11.62, "", "", "", 3.8, 75.}, 
 {"DMA", "North America", "Dominica", "2020-03-30", 11., 0., 0., 0., 152.797, 
  0., 0., 0., "", "", "", "", "", "", "", 30.56, 71991., 98.567, "", "", "", 
  9673.367, "", 227.376, 11.62, "", "", "", 3.8, 75.}, 
 {"DMA", "North America", "Dominica", "2020-03-31", 11., 0., 0., 0., 152.797, 
  0., 0., 0., "", "", "", "", "", "", "", 30.56, 71991., 98.567, "", "", "", 
  9673.367, "", 227.376, 11.62, "", "", "", 3.8, 75.}, 
 {"DMA", "North America", "Dominica", "2020-04-01", 11., 0., 0., 0., 152.797, 
  0., 0., 0., "", "", "", "", "", "", "", 85.19, 71991., 98.567, "", "", "", 
  9673.367, "", 227.376, 11.62, "", "", "", 3.8, 75.}, 
 {"DMA", "North America", "Dominica", "2020-04-02", 12., 1., 0., 0., 166.688, 
  13.891, 0., 0., "", "", "", "", "", "", "", 85.19, 71991., 98.567, "", "", 
  "", 9673.367, "", 227.376, 11.62, "", "", "", 3.8, 75.}, 
 {"DMA", "North America", "Dominica", "2020-04-03", 12., 0., 0., 0., 166.688, 
  0., 0., 0., "", "", "", "", "", "", "", 85.19, 71991., 98.567, "", "", "", 
  9673.367, "", 227.376, 11.62, "", "", "", 3.8, 75.}, 
 {"DMA", "North America", "Dominica", "2020-04-04", 14., 2., 0., 0., 194.469, 
  27.781, 0., 0., "", "", "", "", "", "", "", 85.19, 71991., 98.567, "", "", 
  "", 9673.367, "", 227.376, 11.62, "", "", "", 3.8, 75.}, 
 {"DMA", "North America", "Dominica", "2020-04-05", 14., 0., 0., 0., 194.469, 
  0., 0., 0., "", "", "", "", "", "", "", 85.19, 71991., 98.567, "", "", "", 
  9673.367, "", 227.376, 11.62, "", "", "", 3.8, 75.}, 
 {"DMA", "North America", "Dominica", "2020-04-06", 14., 0., 0., 0., 194.469, 
  0., 0., 0., "", "", "", "", "", "", "", 85.19, 71991., 98.567, "", "", "", 
  9673.367, "", 227.376, 11.62, "", "", "", 3.8, 75.}, 
 {"DMA", "North America", "Dominica", "2020-04-07", 15., 1., 0., 0., 208.359, 
  13.891, 0., 0., "", "", "", "", "", "", "", 85.19, 71991., 98.567, "", "", 
  "", 9673.367, "", 227.376, 11.62, "", "", "", 3.8, 75.}, 
 {"DMA", "North America", "Dominica", "2020-04-08", 15., 0., 0., 0., 208.359, 
  0., 0., 0., "", "", "", "", "", "", "", 85.19, 71991., 98.567, "", "", "", 
  9673.367, "", 227.376, 11.62, "", "", "", 3.8, 75.}, 
 {"DMA", "North America", "Dominica", "2020-04-09", 15., 0., 0., 0., 208.359, 
  0., 0., 0., "", "", "", "", "", "", "", 85.19, 71991., 98.567, "", "", "", 
  9673.367, "", 227.376, 11.62, "", "", "", 3.8, 75.}, 
 {"DMA", "North America", "Dominica", "2020-04-10", 16., 1., 0., 0., 222.25, 
  13.891, 0., 0., "", "", "", "", "", "", "", 85.19, 71991., 98.567, "", "", 
  "", 9673.367, "", 227.376, 11.62, "", "", "", 3.8, 75.}, 
 {"DMA", "North America", "Dominica", "2020-04-11", 16., 0., 0., 0., 222.25, 
  0., 0., 0., "", "", "", "", "", "", "", 85.19, 71991., 98.567, "", "", "", 
  9673.367, "", 227.376, 11.62, "", "", "", 3.8, 75.}, 
 {"DMA", "North America", "Dominica", "2020-04-12", 16., 0., 0., 0., 222.25, 
  0., 0., 0., "", "", "", "", "", "", "", 85.19, 71991., 98.567, "", "", "", 
  9673.367, "", 227.376, 11.62, "", "", "", 3.8, 75.}, 
 {"DMA", "North America", "Dominica", "2020-04-13", 16., 0., 0., 0., 222.25, 
  0., 0., 0., "", "", "", "", "", "", "", 85.19, 71991., 98.567, "", "", "", 
  9673.367, "", 227.376, 11.62, "", "", "", 3.8, 75.}, 
 {"DMA", "North America", "Dominica", "2020-04-14", 16., 0., 0., 0., 222.25, 
  0., 0., 0., "", "", "", "", "", "", "", 85.19, 71991., 98.567, "", "", "", 
  9673.367, "", 227.376, 11.62, "", "", "", 3.8, 75.}, 
 {"DMA", "North America", "Dominica", "2020-04-15", 16., 0., 0., 0., 222.25, 
  0., 0., 0., "", "", "", "", "", "", "", 85.19, 71991., 98.567, "", "", "", 
  9673.367, "", 227.376, 11.62, "", "", "", 3.8, 75.}, 
 {"DMA", "North America", "Dominica", "2020-04-16", 16., 0., 0., 0., 222.25, 
  0., 0., 0., "", "", "", "", "", "", "", 85.19, 71991., 98.567, "", "", "", 
  9673.367, "", 227.376, 11.62, "", "", "", 3.8, 75.}, 
 {"DMA", "North America", "Dominica", "2020-04-17", 16., 0., 0., 0., 222.25, 
  0., 0., 0., "", "", "", "", "", "", "", 85.19, 71991., 98.567, "", "", "", 
  9673.367, "", 227.376, 11.62, "", "", "", 3.8, 75.}, 
 {"DMA", "North America", "Dominica", "2020-04-18", 16., 0., 0., 0., 222.25, 
  0., 0., 0., "", "", "", "", "", "", "", 85.19, 71991., 98.567, "", "", "", 
  9673.367, "", 227.376, 11.62, "", "", "", 3.8, 75.}, 
 {"DMA", "North America", "Dominica", "2020-04-19", 16., 0., 0., 0., 222.25, 
  0., 0., 0., "", "", "", "", "", "", "", 85.19, 71991., 98.567, "", "", "", 
  9673.367, "", 227.376, 11.62, "", "", "", 3.8, 75.}, 
 {"DMA", "North America", "Dominica", "2020-04-20", 16., 0., 0., 0., 222.25, 
  0., 0., 0., "", "", "", "", "", "", "", 85.19, 71991., 98.567, "", "", "", 
  9673.367, "", 227.376, 11.62, "", "", "", 3.8, 75.}, 
 {"DMA", "North America", "Dominica", "2020-04-21", 16., 0., 0., 0., 222.25, 
  0., 0., 0., "", "", "", "", "", "", "", 85.19, 71991., 98.567, "", "", "", 
  9673.367, "", 227.376, 11.62, "", "", "", 3.8, 75.}, 
 {"DMA", "North America", "Dominica", "2020-04-22", 16., 0., 0., 0., 222.25, 
  0., 0., 0., "", "", "", "", "", "", "", 85.19, 71991., 98.567, "", "", "", 
  9673.367, "", 227.376, 11.62, "", "", "", 3.8, 75.}, 
 {"DMA", "North America", "Dominica", "2020-04-23", 16., 0., 0., 0., 222.25, 
  0., 0., 0., "", "", "", "", "", "", "", 85.19, 71991., 98.567, "", "", "", 
  9673.367, "", 227.376, 11.62, "", "", "", 3.8, 75.}, 
 {"DMA", "North America", "Dominica", "2020-04-24", 16., 0., 0., 0., 222.25, 
  0., 0., 0., "", "", "", "", "", "", "", 85.19, 71991., 98.567, "", "", "", 
  9673.367, "", 227.376, 11.62, "", "", "", 3.8, 75.}, 
 {"DMA", "North America", "Dominica", "2020-04-25", 16., 0., 0., 0., 222.25, 
  0., 0., 0., "", "", "", "", "", "", "", 85.19, 71991., 98.567, "", "", "", 
  9673.367, "", 227.376, 11.62, "", "", "", 3.8, 75.}, 
 {"DMA", "North America", "Dominica", "2020-04-26", 16., 0., 0., 0., 222.25, 
  0., 0., 0., "", "", "", "", "", "", "", 85.19, 71991., 98.567, "", "", "", 
  9673.367, "", 227.376, 11.62, "", "", "", 3.8, 75.}, 
 {"DMA", "North America", "Dominica", "2020-04-27", 16., 0., 0., 0., 222.25, 
  0., 0., 0., "", "", "", "", "", "", "", 85.19, 71991., 98.567, "", "", "", 
  9673.367, "", 227.376, 11.62, "", "", "", 3.8, 75.}, 
 {"DMA", "North America", "Dominica", "2020-04-28", 16., 0., 0., 0., 222.25, 
  0., 0., 0., "", "", "", "", "", "", "", 85.19, 71991., 98.567, "", "", "", 
  9673.367, "", 227.376, 11.62, "", "", "", 3.8, 75.}, 
 {"DMA", "North America", "Dominica", "2020-04-29", 16., 0., 0., 0., 222.25, 
  0., 0., 0., "", "", "", "", "", "", "", 85.19, 71991., 98.567, "", "", "", 
  9673.367, "", 227.376, 11.62, "", "", "", 3.8, 75.}, 
 {"DMA", "North America", "Dominica", "2020-04-30", 16., 0., 0., 0., 222.25, 
  0., 0., 0., "", "", "", "", "", "", "", 85.19, 71991., 98.567, "", "", "", 
  9673.367, "", 227.376, 11.62, "", "", "", 3.8, 75.}, 
 {"DMA", "North America", "Dominica", "2020-05-01", 16., 0., 0., 0., 222.25, 
  0., 0., 0., "", "", "", "", "", "", "", 85.19, 71991., 98.567, "", "", "", 
  9673.367, "", 227.376, 11.62, "", "", "", 3.8, 75.}, 
 {"DMA", "North America", "Dominica", "2020-05-02", 16., 0., 0., 0., 222.25, 
  0., 0., 0., "", "", "", "", "", "", "", 85.19, 71991., 98.567, "", "", "", 
  9673.367, "", 227.376, 11.62, "", "", "", 3.8, 75.}, 
 {"DMA", "North America", "Dominica", "2020-05-03", 16., 0., 0., 0., 222.25, 
  0., 0., 0., "", "", "", "", "", "", "", 85.19, 71991., 98.567, "", "", "", 
  9673.367, "", 227.376, 11.62, "", "", "", 3.8, 75.}, 
 {"DMA", "North America", "Dominica", "2020-05-04", 16., 0., 0., 0., 222.25, 
  0., 0., 0., "", "", "", "", "", "", "", 85.19, 71991., 98.567, "", "", "", 
  9673.367, "", 227.376, 11.62, "", "", "", 3.8, 75.}, 
 {"DMA", "North America", "Dominica", "2020-05-05", 16., 0., 0., 0., 222.25, 
  0., 0., 0., "", "", "", "", "", "", "", 85.19, 71991., 98.567, "", "", "", 
  9673.367, "", 227.376, 11.62, "", "", "", 3.8, 75.}, 
 {"DMA", "North America", "Dominica", "2020-05-06", 16., 0., 0., 0., 222.25, 
  0., 0., 0., "", "", "", "", "", "", "", 85.19, 71991., 98.567, "", "", "", 
  9673.367, "", 227.376, 11.62, "", "", "", 3.8, 75.}, 
 {"DMA", "North America", "Dominica", "2020-05-07", 16., 0., 0., 0., 222.25, 
  0., 0., 0., "", "", "", "", "", "", "", 81.48, 71991., 98.567, "", "", "", 
  9673.367, "", 227.376, 11.62, "", "", "", 3.8, 75.}, 
 {"DMA", "North America", "Dominica", "2020-05-08", 16., 0., 0., 0., 222.25, 
  0., 0., 0., "", "", "", "", "", "", "", 81.48, 71991., 98.567, "", "", "", 
  9673.367, "", 227.376, 11.62, "", "", "", 3.8, 75.}, 
 {"DMA", "North America", "Dominica", "2020-05-09", 16., 0., 0., 0., 222.25, 
  0., 0., 0., "", "", "", "", "", "", "", 81.48, 71991., 98.567, "", "", "", 
  9673.367, "", 227.376, 11.62, "", "", "", 3.8, 75.}, 
 {"DMA", "North America", "Dominica", "2020-05-10", 16., 0., 0., 0., 222.25, 
  0., 0., 0., "", "", "", "", "", "", "", 81.48, 71991., 98.567, "", "", "", 
  9673.367, "", 227.376, 11.62, "", "", "", 3.8, 75.}, 
 {"DMA", "North America", "Dominica", "2020-05-11", 16., 0., 0., 0., 222.25, 
  0., 0., 0., "", "", "", "", "", "", "", 81.48, 71991., 98.567, "", "", "", 
  9673.367, "", 227.376, 11.62, "", "", "", 3.8, 75.}, 
 {"DMA", "North America", "Dominica", "2020-05-12", 16., 0., 0., 0., 222.25, 
  0., 0., 0., "", "", "", "", "", "", "", 77.78, 71991., 98.567, "", "", "", 
  9673.367, "", 227.376, 11.62, "", "", "", 3.8, 75.}, 
 {"DMA", "North America", "Dominica", "2020-05-13", 16., 0., 0., 0., 222.25, 
  0., 0., 0., "", "", "", "", "", "", "", 77.78, 71991., 98.567, "", "", "", 
  9673.367, "", 227.376, 11.62, "", "", "", 3.8, 75.}, 
 {"DMA", "North America", "Dominica", "2020-05-14", 16., 0., 0., 0., 222.25, 
  0., 0., 0., "", "", "", "", "", "", "", 77.78, 71991., 98.567, "", "", "", 
  9673.367, "", 227.376, 11.62, "", "", "", 3.8, 75.}, 
 {"DMA", "North America", "Dominica", "2020-05-15", 16., 0., 0., 0., 222.25, 
  0., 0., 0., "", "", "", "", "", "", "", 77.78, 71991., 98.567, "", "", "", 
  9673.367, "", 227.376, 11.62, "", "", "", 3.8, 75.}, 
 {"DMA", "North America", "Dominica", "2020-05-16", 16., 0., 0., 0., 222.25, 
  0., 0., 0., "", "", "", "", "", "", "", 77.78, 71991., 98.567, "", "", "", 
  9673.367, "", 227.376, 11.62, "", "", "", 3.8, 75.}, 
 {"DMA", "North America", "Dominica", "2020-05-17", 16., 0., 0., 0., 222.25, 
  0., 0., 0., "", "", "", "", "", "", "", 77.78, 71991., 98.567, "", "", "", 
  9673.367, "", 227.376, 11.62, "", "", "", 3.8, 75.}, 
 {"DMA", "North America", "Dominica", "2020-05-18", 16., 0., 0., 0., 222.25, 
  0., 0., 0., "", "", "", "", "", "", "", 77.78, 71991., 98.567, "", "", "", 
  9673.367, "", 227.376, 11.62, "", "", "", 3.8, 75.}, 
 {"DMA", "North America", "Dominica", "2020-05-19", 16., 0., 0., 0., 222.25, 
  0., 0., 0., "", "", "", "", "", "", "", 77.78, 71991., 98.567, "", "", "", 
  9673.367, "", 227.376, 11.62, "", "", "", 3.8, 75.}, 
 {"DMA", "North America", "Dominica", "2020-05-20", 16., 0., 0., 0., 222.25, 
  0., 0., 0., "", "", "", "", "", "", "", 77.78, 71991., 98.567, "", "", "", 
  9673.367, "", 227.376, 11.62, "", "", "", 3.8, 75.}, 
 {"DMA", "North America", "Dominica", "2020-05-21", 16., 0., 0., 0., 222.25, 
  0., 0., 0., "", "", "", "", "", "", "", 77.78, 71991., 98.567, "", "", "", 
  9673.367, "", 227.376, 11.62, "", "", "", 3.8, 75.}, 
 {"DMA", "North America", "Dominica", "2020-05-22", 16., 0., 0., 0., 222.25, 
  0., 0., 0., "", "", "", "", "", "", "", 77.78, 71991., 98.567, "", "", "", 
  9673.367, "", 227.376, 11.62, "", "", "", 3.8, 75.}, 
 {"DMA", "North America", "Dominica", "2020-05-23", 16., 0., 0., 0., 222.25, 
  0., 0., 0., "", "", "", "", "", "", "", 77.78, 71991., 98.567, "", "", "", 
  9673.367, "", 227.376, 11.62, "", "", "", 3.8, 75.}, 
 {"DMA", "North America", "Dominica", "2020-05-24", 16., 0., 0., 0., 222.25, 
  0., 0., 0., "", "", "", "", "", "", "", 77.78, 71991., 98.567, "", "", "", 
  9673.367, "", 227.376, 11.62, "", "", "", 3.8, 75.}, 
 {"DMA", "North America", "Dominica", "2020-05-25", 16., 0., 0., 0., 222.25, 
  0., 0., 0., "", "", "", "", "", "", "", 74.07, 71991., 98.567, "", "", "", 
  9673.367, "", 227.376, 11.62, "", "", "", 3.8, 75.}, 
 {"DMA", "North America", "Dominica", "2020-05-26", 16., 0., 0., 0., 222.25, 
  0., 0., 0., "", "", "", "", "", "", "", 74.07, 71991., 98.567, "", "", "", 
  9673.367, "", 227.376, 11.62, "", "", "", 3.8, 75.}, 
 {"DMA", "North America", "Dominica", "2020-05-27", 16., 0., 0., 0., 222.25, 
  0., 0., 0., "", "", "", "", "", "", "", 74.07, 71991., 98.567, "", "", "", 
  9673.367, "", 227.376, 11.62, "", "", "", 3.8, 75.}, 
 {"DMA", "North America", "Dominica", "2020-05-28", 16., 0., 0., 0., 222.25, 
  0., 0., 0., "", "", "", "", "", "", "", 74.07, 71991., 98.567, "", "", "", 
  9673.367, "", 227.376, 11.62, "", "", "", 3.8, 75.}, 
 {"DMA", "North America", "Dominica", "2020-05-29", 16., 0., 0., 0., 222.25, 
  0., 0., 0., "", "", "", "", "", "", "", 74.07, 71991., 98.567, "", "", "", 
  9673.367, "", 227.376, 11.62, "", "", "", 3.8, 75.}, 
 {"DMA", "North America", "Dominica", "2020-05-30", 16., 0., 0., 0., 222.25, 
  0., 0., 0., "", "", "", "", "", "", "", 74.07, 71991., 98.567, "", "", "", 
  9673.367, "", 227.376, 11.62, "", "", "", 3.8, 75.}, 
 {"DMA", "North America", "Dominica", "2020-05-31", 16., 0., 0., 0., 222.25, 
  0., 0., 0., "", "", "", "", "", "", "", 74.07, 71991., 98.567, "", "", "", 
  9673.367, "", 227.376, 11.62, "", "", "", 3.8, 75.}, 
 {"DMA", "North America", "Dominica", "2020-06-01", 16., 0., 0., 0., 222.25, 
  0., 0., 0., "", "", "", "", "", "", "", 74.07, 71991., 98.567, "", "", "", 
  9673.367, "", 227.376, 11.62, "", "", "", 3.8, 75.}, 
 {"DMA", "North America", "Dominica", "2020-06-02", 18., 2., 0., 0., 250.031, 
  27.781, 0., 0., "", "", "", "", "", "", "", 74.07, 71991., 98.567, "", "", 
  "", 9673.367, "", 227.376, 11.62, "", "", "", 3.8, 75.}, 
 {"DMA", "North America", "Dominica", "2020-06-03", 18., 0., 0., 0., 250.031, 
  0., 0., 0., "", "", "", "", "", "", "", 74.07, 71991., 98.567, "", "", "", 
  9673.367, "", 227.376, 11.62, "", "", "", 3.8, 75.}, 
 {"DMA", "North America", "Dominica", "2020-06-04", 18., 0., 0., 0., 250.031, 
  0., 0., 0., "", "", "", "", "", "", "", 74.07, 71991., 98.567, "", "", "", 
  9673.367, "", 227.376, 11.62, "", "", "", 3.8, 75.}, 
 {"DMA", "North America", "Dominica", "2020-06-05", 18., 0., 0., 0., 250.031, 
  0., 0., 0., "", "", "", "", "", "", "", 74.07, 71991., 98.567, "", "", "", 
  9673.367, "", 227.376, 11.62, "", "", "", 3.8, 75.}, 
 {"DMA", "North America", "Dominica", "2020-06-06", 18., 0., 0., 0., 250.031, 
  0., 0., 0., "", "", "", "", "", "", "", 74.07, 71991., 98.567, "", "", "", 
  9673.367, "", 227.376, 11.62, "", "", "", 3.8, 75.}, 
 {"DMA", "North America", "Dominica", "2020-06-07", 18., 0., 0., 0., 250.031, 
  0., 0., 0., "", "", "", "", "", "", "", 74.07, 71991., 98.567, "", "", "", 
  9673.367, "", 227.376, 11.62, "", "", "", 3.8, 75.}, 
 {"DMA", "North America", "Dominica", "2020-06-08", 18., 0., 0., 0., 250.031, 
  0., 0., 0., "", "", "", "", "", "", "", 74.07, 71991., 98.567, "", "", "", 
  9673.367, "", 227.376, 11.62, "", "", "", 3.8, 75.}, 
 {"DMA", "North America", "Dominica", "2020-06-09", 18., 0., 0., 0., 250.031, 
  0., 0., 0., "", "", "", "", "", "", "", 74.07, 71991., 98.567, "", "", "", 
  9673.367, "", 227.376, 11.62, "", "", "", 3.8, 75.}, 
 {"DMA", "North America", "Dominica", "2020-06-10", 18., 0., 0., 0., 250.031, 
  0., 0., 0., "", "", "", "", "", "", "", 74.07, 71991., 98.567, "", "", "", 
  9673.367, "", 227.376, 11.62, "", "", "", 3.8, 75.}, 
 {"DMA", "North America", "Dominica", "2020-06-11", 18., 0., 0., 0., 250.031, 
  0., 0., 0., "", "", "", "", "", "", "", 74.07, 71991., 98.567, "", "", "", 
  9673.367, "", 227.376, 11.62, "", "", "", 3.8, 75.}, 
 {"DMA", "North America", "Dominica", "2020-06-12", 18., 0., 0., 0., 250.031, 
  0., 0., 0., "", "", "", "", "", "", "", 74.07, 71991., 98.567, "", "", "", 
  9673.367, "", 227.376, 11.62, "", "", "", 3.8, 75.}, 
 {"DMA", "North America", "Dominica", "2020-06-13", 18., 0., 0., 0., 250.031, 
  0., 0., 0., "", "", "", "", "", "", "", 74.07, 71991., 98.567, "", "", "", 
  9673.367, "", 227.376, 11.62, "", "", "", 3.8, 75.}, 
 {"DMA", "North America", "Dominica", "2020-06-14", 18., 0., 0., 0., 250.031, 
  0., 0., 0., "", "", "", "", "", "", "", 74.07, 71991., 98.567, "", "", "", 
  9673.367, "", 227.376, 11.62, "", "", "", 3.8, 75.}, 
 {"DMA", "North America", "Dominica", "2020-06-15", 18., 0., 0., 0., 250.031, 
  0., 0., 0., "", "", "", "", "", "", "", 74.07, 71991., 98.567, "", "", "", 
  9673.367, "", 227.376, 11.62, "", "", "", 3.8, 75.}, 
 {"DMA", "North America", "Dominica", "2020-06-16", 18., 0., 0., 0., 250.031, 
  0., 0., 0., "", "", "", "", "", "", "", 74.07, 71991., 98.567, "", "", "", 
  9673.367, "", 227.376, 11.62, "", "", "", 3.8, 75.}, 
 {"DMA", "North America", "Dominica", "2020-06-17", 18., 0., 0., 0., 250.031, 
  0., 0., 0., "", "", "", "", "", "", "", 74.07, 71991., 98.567, "", "", "", 
  9673.367, "", 227.376, 11.62, "", "", "", 3.8, 75.}, 
 {"DMA", "North America", "Dominica", "2020-06-18", 18., 0., 0., 0., 250.031, 
  0., 0., 0., "", "", "", "", "", "", "", 74.07, 71991., 98.567, "", "", "", 
  9673.367, "", 227.376, 11.62, "", "", "", 3.8, 75.}, 
 {"DMA", "North America", "Dominica", "2020-06-19", 18., 0., 0., 0., 250.031, 
  0., 0., 0., "", "", "", "", "", "", "", 74.07, 71991., 98.567, "", "", "", 
  9673.367, "", 227.376, 11.62, "", "", "", 3.8, 75.}, 
 {"DMA", "North America", "Dominica", "2020-06-20", 18., 0., 0., 0., 250.031, 
  0., 0., 0., "", "", "", "", "", "", "", 74.07, 71991., 98.567, "", "", "", 
  9673.367, "", 227.376, 11.62, "", "", "", 3.8, 75.}, 
 {"DMA", "North America", "Dominica", "2020-06-21", 18., 0., 0., 0., 250.031, 
  0., 0., 0., "", "", "", "", "", "", "", 74.07, 71991., 98.567, "", "", "", 
  9673.367, "", 227.376, 11.62, "", "", "", 3.8, 75.}, 
 {"DMA", "North America", "Dominica", "2020-06-22", 18., 0., 0., 0., 250.031, 
  0., 0., 0., "", "", "", "", "", "", "", 74.07, 71991., 98.567, "", "", "", 
  9673.367, "", 227.376, 11.62, "", "", "", 3.8, 75.}, 
 {"DMA", "North America", "Dominica", "2020-06-23", 18., 0., 0., 0., 250.031, 
  0., 0., 0., "", "", "", "", "", "", "", 74.07, 71991., 98.567, "", "", "", 
  9673.367, "", 227.376, 11.62, "", "", "", 3.8, 75.}, 
 {"DMA", "North America", "Dominica", "2020-06-24", 18., 0., 0., 0., 250.031, 
  0., 0., 0., "", "", "", "", "", "", "", 74.07, 71991., 98.567, "", "", "", 
  9673.367, "", 227.376, 11.62, "", "", "", 3.8, 75.}, 
 {"DMA", "North America", "Dominica", "2020-06-25", 18., 0., 0., 0., 250.031, 
  0., 0., 0., "", "", "", "", "", "", "", 74.07, 71991., 98.567, "", "", "", 
  9673.367, "", 227.376, 11.62, "", "", "", 3.8, 75.}, 
 {"DMA", "North America", "Dominica", "2020-06-26", 18., 0., 0., 0., 250.031, 
  0., 0., 0., "", "", "", "", "", "", "", 74.07, 71991., 98.567, "", "", "", 
  9673.367, "", 227.376, 11.62, "", "", "", 3.8, 75.}, 
 {"DMA", "North America", "Dominica", "2020-06-27", 18., 0., 0., 0., 250.031, 
  0., 0., 0., "", "", "", "", "", "", "", 44.44, 71991., 98.567, "", "", "", 
  9673.367, "", 227.376, 11.62, "", "", "", 3.8, 75.}, 
 {"DMA", "North America", "Dominica", "2020-06-28", 18., 0., 0., 0., 250.031, 
  0., 0., 0., "", "", "", "", "", "", "", 44.44, 71991., 98.567, "", "", "", 
  9673.367, "", 227.376, 11.62, "", "", "", 3.8, 75.}, 
 {"DMA", "North America", "Dominica", "2020-06-29", 18., 0., 0., 0., 250.031, 
  0., 0., 0., "", "", "", "", "", "", "", 44.44, 71991., 98.567, "", "", "", 
  9673.367, "", 227.376, 11.62, "", "", "", 3.8, 75.}, 
 {"DMA", "North America", "Dominica", "2020-06-30", 18., 0., 0., 0., 250.031, 
  0., 0., 0., "", "", "", "", "", "", "", 44.44, 71991., 98.567, "", "", "", 
  9673.367, "", 227.376, 11.62, "", "", "", 3.8, 75.}, 
 {"DMA", "North America", "Dominica", "2020-07-01", 18., 0., 0., 0., 250.031, 
  0., 0., 0., "", "", "", "", "", "", "", 44.44, 71991., 98.567, "", "", "", 
  9673.367, "", 227.376, 11.62, "", "", "", 3.8, 75.}, 
 {"DMA", "North America", "Dominica", "2020-07-02", 18., 0., 0., 0., 250.031, 
  0., 0., 0., "", "", "", "", "", "", "", 44.44, 71991., 98.567, "", "", "", 
  9673.367, "", 227.376, 11.62, "", "", "", 3.8, 75.}, 
 {"DMA", "North America", "Dominica", "2020-07-03", 18., 0., 0., 0., 250.031, 
  0., 0., 0., "", "", "", "", "", "", "", 44.44, 71991., 98.567, "", "", "", 
  9673.367, "", 227.376, 11.62, "", "", "", 3.8, 75.}, 
 {"DMA", "North America", "Dominica", "2020-07-04", 18., 0., 0., 0., 250.031, 
  0., 0., 0., "", "", "", "", "", "", "", 44.44, 71991., 98.567, "", "", "", 
  9673.367, "", 227.376, 11.62, "", "", "", 3.8, 75.}, 
 {"DMA", "North America", "Dominica", "2020-07-05", 18., 0., 0., 0., 250.031, 
  0., 0., 0., "", "", "", "", "", "", "", 44.44, 71991., 98.567, "", "", "", 
  9673.367, "", 227.376, 11.62, "", "", "", 3.8, 75.}, 
 {"DMA", "North America", "Dominica", "2020-07-06", 18., 0., 0., 0., 250.031, 
  0., 0., 0., "", "", "", "", "", "", "", 44.44, 71991., 98.567, "", "", "", 
  9673.367, "", 227.376, 11.62, "", "", "", 3.8, 75.}, 
 {"DMA", "North America", "Dominica", "2020-07-07", 18., 0., 0., 0., 250.031, 
  0., 0., 0., "", "", "", "", "", "", "", "", 71991., 98.567, "", "", "", 
  9673.367, "", 227.376, 11.62, "", "", "", 3.8, 75.}, 
 {"DMA", "North America", "Dominica", "2020-07-08", 18., 0., 0., 0., 250.031, 
  0., 0., 0., "", "", "", "", "", "", "", "", 71991., 98.567, "", "", "", 
  9673.367, "", 227.376, 11.62, "", "", "", 3.8, 75.}, 
 {"DOM", "North America", "Dominican Republic", "2019-12-31", 0., 0., 0., 0., 
  0., 0., 0., 0., "", "", "", "", "", "", "", "", 1.0847904*^7, 222.873, 
  27.6, 6.981, 4.419, 14600.861, 1.6, 266.653, 8.2, 8.5, 19.1, 55.182, 1.6, 
  74.08}, {"DOM", "North America", "Dominican Republic", "2020-01-01", 0., 
  0., 0., 0., 0., 0., 0., 0., "", "", "", "", "", "", "", 0., 1.0847904*^7, 
  222.873, 27.6, 6.981, 4.419, 14600.861, 1.6, 266.653, 8.2, 8.5, 19.1, 
  55.182, 1.6, 74.08}, {"DOM", "North America", "Dominican Republic", 
  "2020-01-02", 0., 0., 0., 0., 0., 0., 0., 0., "", "", "", "", "", "", "", 
  0., 1.0847904*^7, 222.873, 27.6, 6.981, 4.419, 14600.861, 1.6, 266.653, 
  8.2, 8.5, 19.1, 55.182, 1.6, 74.08}, {"DOM", "North America", 
  "Dominican Republic", "2020-01-03", 0., 0., 0., 0., 0., 0., 0., 0., "", "", 
  "", "", "", "", "", 0., 1.0847904*^7, 222.873, 27.6, 6.981, 4.419, 
  14600.861, 1.6, 266.653, 8.2, 8.5, 19.1, 55.182, 1.6, 74.08}, 
 {"DOM", "North America", "Dominican Republic", "2020-01-04", 0., 0., 0., 0., 
  0., 0., 0., 0., "", "", "", "", "", "", "", 0., 1.0847904*^7, 222.873, 
  27.6, 6.981, 4.419, 14600.861, 1.6, 266.653, 8.2, 8.5, 19.1, 55.182, 1.6, 
  74.08}, {"DOM", "North America", "Dominican Republic", "2020-01-05", 0., 
  0., 0., 0., 0., 0., 0., 0., "", "", "", "", "", "", "", 0., 1.0847904*^7, 
  222.873, 27.6, 6.981, 4.419, 14600.861, 1.6, 266.653, 8.2, 8.5, 19.1, 
  55.182, 1.6, 74.08}, {"DOM", "North America", "Dominican Republic", 
  "2020-01-06", 0., 0., 0., 0., 0., 0., 0., 0., "", "", "", "", "", "", "", 
  0., 1.0847904*^7, 222.873, 27.6, 6.981, 4.419, 14600.861, 1.6, 266.653, 
  8.2, 8.5, 19.1, 55.182, 1.6, 74.08}, {"DOM", "North America", 
  "Dominican Republic", "2020-01-07", 0., 0., 0., 0., 0., 0., 0., 0., "", "", 
  "", "", "", "", "", 0., 1.0847904*^7, 222.873, 27.6, 6.981, 4.419, 
  14600.861, 1.6, 266.653, 8.2, 8.5, 19.1, 55.182, 1.6, 74.08}, 
 {"DOM", "North America", "Dominican Republic", "2020-01-08", 0., 0., 0., 0., 
  0., 0., 0., 0., "", "", "", "", "", "", "", 0., 1.0847904*^7, 222.873, 
  27.6, 6.981, 4.419, 14600.861, 1.6, 266.653, 8.2, 8.5, 19.1, 55.182, 1.6, 
  74.08}, {"DOM", "North America", "Dominican Republic", "2020-01-09", 0., 
  0., 0., 0., 0., 0., 0., 0., "", "", "", "", "", "", "", 0., 1.0847904*^7, 
  222.873, 27.6, 6.981, 4.419, 14600.861, 1.6, 266.653, 8.2, 8.5, 19.1, 
  55.182, 1.6, 74.08}, {"DOM", "North America", "Dominican Republic", 
  "2020-01-10", 0., 0., 0., 0., 0., 0., 0., 0., "", "", "", "", "", "", "", 
  0., 1.0847904*^7, 222.873, 27.6, 6.981, 4.419, 14600.861, 1.6, 266.653, 
  8.2, 8.5, 19.1, 55.182, 1.6, 74.08}, {"DOM", "North America", 
  "Dominican Republic", "2020-01-11", 0., 0., 0., 0., 0., 0., 0., 0., "", "", 
  "", "", "", "", "", 0., 1.0847904*^7, 222.873, 27.6, 6.981, 4.419, 
  14600.861, 1.6, 266.653, 8.2, 8.5, 19.1, 55.182, 1.6, 74.08}, 
 {"DOM", "North America", "Dominican Republic", "2020-01-12", 0., 0., 0., 0., 
  0., 0., 0., 0., "", "", "", "", "", "", "", 0., 1.0847904*^7, 222.873, 
  27.6, 6.981, 4.419, 14600.861, 1.6, 266.653, 8.2, 8.5, 19.1, 55.182, 1.6, 
  74.08}, {"DOM", "North America", "Dominican Republic", "2020-01-13", 0., 
  0., 0., 0., 0., 0., 0., 0., "", "", "", "", "", "", "", 0., 1.0847904*^7, 
  222.873, 27.6, 6.981, 4.419, 14600.861, 1.6, 266.653, 8.2, 8.5, 19.1, 
  55.182, 1.6, 74.08}, {"DOM", "North America", "Dominican Republic", 
  "2020-01-14", 0., 0., 0., 0., 0., 0., 0., 0., "", "", "", "", "", "", "", 
  0., 1.0847904*^7, 222.873, 27.6, 6.981, 4.419, 14600.861, 1.6, 266.653, 
  8.2, 8.5, 19.1, 55.182, 1.6, 74.08}, {"DOM", "North America", 
  "Dominican Republic", "2020-01-15", 0., 0., 0., 0., 0., 0., 0., 0., "", "", 
  "", "", "", "", "", 0., 1.0847904*^7, 222.873, 27.6, 6.981, 4.419, 
  14600.861, 1.6, 266.653, 8.2, 8.5, 19.1, 55.182, 1.6, 74.08}, 
 {"DOM", "North America", "Dominican Republic", "2020-01-16", 0., 0., 0., 0., 
  0., 0., 0., 0., "", "", "", "", "", "", "", 0., 1.0847904*^7, 222.873, 
  27.6, 6.981, 4.419, 14600.861, 1.6, 266.653, 8.2, 8.5, 19.1, 55.182, 1.6, 
  74.08}, {"DOM", "North America", "Dominican Republic", "2020-01-17", 0., 
  0., 0., 0., 0., 0., 0., 0., "", "", "", "", "", "", "", 0., 1.0847904*^7, 
  222.873, 27.6, 6.981, 4.419, 14600.861, 1.6, 266.653, 8.2, 8.5, 19.1, 
  55.182, 1.6, 74.08}, {"DOM", "North America", "Dominican Republic", 
  "2020-01-18", 0., 0., 0., 0., 0., 0., 0., 0., "", "", "", "", "", "", "", 
  0., 1.0847904*^7, 222.873, 27.6, 6.981, 4.419, 14600.861, 1.6, 266.653, 
  8.2, 8.5, 19.1, 55.182, 1.6, 74.08}, {"DOM", "North America", 
  "Dominican Republic", "2020-01-19", 0., 0., 0., 0., 0., 0., 0., 0., "", "", 
  "", "", "", "", "", 0., 1.0847904*^7, 222.873, 27.6, 6.981, 4.419, 
  14600.861, 1.6, 266.653, 8.2, 8.5, 19.1, 55.182, 1.6, 74.08}, 
 {"DOM", "North America", "Dominican Republic", "2020-01-20", 0., 0., 0., 0., 
  0., 0., 0., 0., "", "", "", "", "", "", "", 0., 1.0847904*^7, 222.873, 
  27.6, 6.981, 4.419, 14600.861, 1.6, 266.653, 8.2, 8.5, 19.1, 55.182, 1.6, 
  74.08}, {"DOM", "North America", "Dominican Republic", "2020-01-21", 0., 
  0., 0., 0., 0., 0., 0., 0., "", "", "", "", "", "", "", 0., 1.0847904*^7, 
  222.873, 27.6, 6.981, 4.419, 14600.861, 1.6, 266.653, 8.2, 8.5, 19.1, 
  55.182, 1.6, 74.08}, {"DOM", "North America", "Dominican Republic", 
  "2020-01-22", 0., 0., 0., 0., 0., 0., 0., 0., "", "", "", "", "", "", "", 
  0., 1.0847904*^7, 222.873, 27.6, 6.981, 4.419, 14600.861, 1.6, 266.653, 
  8.2, 8.5, 19.1, 55.182, 1.6, 74.08}, {"DOM", "North America", 
  "Dominican Republic", "2020-01-23", 0., 0., 0., 0., 0., 0., 0., 0., "", "", 
  "", "", "", "", "", 0., 1.0847904*^7, 222.873, 27.6, 6.981, 4.419, 
  14600.861, 1.6, 266.653, 8.2, 8.5, 19.1, 55.182, 1.6, 74.08}, 
 {"DOM", "North America", "Dominican Republic", "2020-01-24", 0., 0., 0., 0., 
  0., 0., 0., 0., "", "", "", "", "", "", "", 0., 1.0847904*^7, 222.873, 
  27.6, 6.981, 4.419, 14600.861, 1.6, 266.653, 8.2, 8.5, 19.1, 55.182, 1.6, 
  74.08}, {"DOM", "North America", "Dominican Republic", "2020-01-25", 0., 
  0., 0., 0., 0., 0., 0., 0., "", "", "", "", "", "", "", 0., 1.0847904*^7, 
  222.873, 27.6, 6.981, 4.419, 14600.861, 1.6, 266.653, 8.2, 8.5, 19.1, 
  55.182, 1.6, 74.08}, {"DOM", "North America", "Dominican Republic", 
  "2020-01-26", 0., 0., 0., 0., 0., 0., 0., 0., "", "", "", "", "", "", "", 
  0., 1.0847904*^7, 222.873, 27.6, 6.981, 4.419, 14600.861, 1.6, 266.653, 
  8.2, 8.5, 19.1, 55.182, 1.6, 74.08}, {"DOM", "North America", 
  "Dominican Republic", "2020-01-27", 0., 0., 0., 0., 0., 0., 0., 0., "", "", 
  "", "", "", "", "", 0., 1.0847904*^7, 222.873, 27.6, 6.981, 4.419, 
  14600.861, 1.6, 266.653, 8.2, 8.5, 19.1, 55.182, 1.6, 74.08}, 
 {"DOM", "North America", "Dominican Republic", "2020-01-28", 0., 0., 0., 0., 
  0., 0., 0., 0., "", "", "", "", "", "", "", 0., 1.0847904*^7, 222.873, 
  27.6, 6.981, 4.419, 14600.861, 1.6, 266.653, 8.2, 8.5, 19.1, 55.182, 1.6, 
  74.08}, {"DOM", "North America", "Dominican Republic", "2020-01-29", 0., 
  0., 0., 0., 0., 0., 0., 0., "", "", "", "", "", "", "", 0., 1.0847904*^7, 
  222.873, 27.6, 6.981, 4.419, 14600.861, 1.6, 266.653, 8.2, 8.5, 19.1, 
  55.182, 1.6, 74.08}, {"DOM", "North America", "Dominican Republic", 
  "2020-01-30", 0., 0., 0., 0., 0., 0., 0., 0., "", "", "", "", "", "", "", 
  0., 1.0847904*^7, 222.873, 27.6, 6.981, 4.419, 14600.861, 1.6, 266.653, 
  8.2, 8.5, 19.1, 55.182, 1.6, 74.08}, {"DOM", "North America", 
  "Dominican Republic", "2020-01-31", 0., 0., 0., 0., 0., 0., 0., 0., "", "", 
  "", "", "", "", "", 0., 1.0847904*^7, 222.873, 27.6, 6.981, 4.419, 
  14600.861, 1.6, 266.653, 8.2, 8.5, 19.1, 55.182, 1.6, 74.08}, 
 {"DOM", "North America", "Dominican Republic", "2020-02-01", 0., 0., 0., 0., 
  0., 0., 0., 0., "", "", "", "", "", "", "", 0., 1.0847904*^7, 222.873, 
  27.6, 6.981, 4.419, 14600.861, 1.6, 266.653, 8.2, 8.5, 19.1, 55.182, 1.6, 
  74.08}, {"DOM", "North America", "Dominican Republic", "2020-02-02", 0., 
  0., 0., 0., 0., 0., 0., 0., "", "", "", "", "", "", "", 0., 1.0847904*^7, 
  222.873, 27.6, 6.981, 4.419, 14600.861, 1.6, 266.653, 8.2, 8.5, 19.1, 
  55.182, 1.6, 74.08}, {"DOM", "North America", "Dominican Republic", 
  "2020-02-03", 0., 0., 0., 0., 0., 0., 0., 0., "", "", "", "", "", "", "", 
  0., 1.0847904*^7, 222.873, 27.6, 6.981, 4.419, 14600.861, 1.6, 266.653, 
  8.2, 8.5, 19.1, 55.182, 1.6, 74.08}, {"DOM", "North America", 
  "Dominican Republic", "2020-02-04", 0., 0., 0., 0., 0., 0., 0., 0., "", "", 
  "", "", "", "", "", 0., 1.0847904*^7, 222.873, 27.6, 6.981, 4.419, 
  14600.861, 1.6, 266.653, 8.2, 8.5, 19.1, 55.182, 1.6, 74.08}, 
 {"DOM", "North America", "Dominican Republic", "2020-02-05", 0., 0., 0., 0., 
  0., 0., 0., 0., "", "", "", "", "", "", "", 0., 1.0847904*^7, 222.873, 
  27.6, 6.981, 4.419, 14600.861, 1.6, 266.653, 8.2, 8.5, 19.1, 55.182, 1.6, 
  74.08}, {"DOM", "North America", "Dominican Republic", "2020-02-06", 0., 
  0., 0., 0., 0., 0., 0., 0., "", "", "", "", "", "", "", 0., 1.0847904*^7, 
  222.873, 27.6, 6.981, 4.419, 14600.861, 1.6, 266.653, 8.2, 8.5, 19.1, 
  55.182, 1.6, 74.08}, {"DOM", "North America", "Dominican Republic", 
  "2020-02-07", 0., 0., 0., 0., 0., 0., 0., 0., "", "", "", "", "", "", "", 
  0., 1.0847904*^7, 222.873, 27.6, 6.981, 4.419, 14600.861, 1.6, 266.653, 
  8.2, 8.5, 19.1, 55.182, 1.6, 74.08}, {"DOM", "North America", 
  "Dominican Republic", "2020-02-08", 0., 0., 0., 0., 0., 0., 0., 0., "", "", 
  "", "", "", "", "", 0., 1.0847904*^7, 222.873, 27.6, 6.981, 4.419, 
  14600.861, 1.6, 266.653, 8.2, 8.5, 19.1, 55.182, 1.6, 74.08}, 
 {"DOM", "North America", "Dominican Republic", "2020-02-09", 0., 0., 0., 0., 
  0., 0., 0., 0., "", "", "", "", "", "", "", 0., 1.0847904*^7, 222.873, 
  27.6, 6.981, 4.419, 14600.861, 1.6, 266.653, 8.2, 8.5, 19.1, 55.182, 1.6, 
  74.08}, {"DOM", "North America", "Dominican Republic", "2020-02-10", 0., 
  0., 0., 0., 0., 0., 0., 0., "", "", "", "", "", "", "", 0., 1.0847904*^7, 
  222.873, 27.6, 6.981, 4.419, 14600.861, 1.6, 266.653, 8.2, 8.5, 19.1, 
  55.182, 1.6, 74.08}, {"DOM", "North America", "Dominican Republic", 
  "2020-02-11", 0., 0., 0., 0., 0., 0., 0., 0., "", "", "", "", "", "", "", 
  0., 1.0847904*^7, 222.873, 27.6, 6.981, 4.419, 14600.861, 1.6, 266.653, 
  8.2, 8.5, 19.1, 55.182, 1.6, 74.08}, {"DOM", "North America", 
  "Dominican Republic", "2020-02-12", 0., 0., 0., 0., 0., 0., 0., 0., "", "", 
  "", "", "", "", "", 0., 1.0847904*^7, 222.873, 27.6, 6.981, 4.419, 
  14600.861, 1.6, 266.653, 8.2, 8.5, 19.1, 55.182, 1.6, 74.08}, 
 {"DOM", "North America", "Dominican Republic", "2020-02-13", 0., 0., 0., 0., 
  0., 0., 0., 0., "", "", "", "", "", "", "", 0., 1.0847904*^7, 222.873, 
  27.6, 6.981, 4.419, 14600.861, 1.6, 266.653, 8.2, 8.5, 19.1, 55.182, 1.6, 
  74.08}, {"DOM", "North America", "Dominican Republic", "2020-02-14", 0., 
  0., 0., 0., 0., 0., 0., 0., "", "", "", "", "", "", "", 0., 1.0847904*^7, 
  222.873, 27.6, 6.981, 4.419, 14600.861, 1.6, 266.653, 8.2, 8.5, 19.1, 
  55.182, 1.6, 74.08}, {"DOM", "North America", "Dominican Republic", 
  "2020-02-15", 0., 0., 0., 0., 0., 0., 0., 0., "", "", "", "", "", "", "", 
  0., 1.0847904*^7, 222.873, 27.6, 6.981, 4.419, 14600.861, 1.6, 266.653, 
  8.2, 8.5, 19.1, 55.182, 1.6, 74.08}, {"DOM", "North America", 
  "Dominican Republic", "2020-02-16", 0., 0., 0., 0., 0., 0., 0., 0., "", "", 
  "", "", "", "", "", 0., 1.0847904*^7, 222.873, 27.6, 6.981, 4.419, 
  14600.861, 1.6, 266.653, 8.2, 8.5, 19.1, 55.182, 1.6, 74.08}, 
 {"DOM", "North America", "Dominican Republic", "2020-02-17", 0., 0., 0., 0., 
  0., 0., 0., 0., "", "", "", "", "", "", "", 0., 1.0847904*^7, 222.873, 
  27.6, 6.981, 4.419, 14600.861, 1.6, 266.653, 8.2, 8.5, 19.1, 55.182, 1.6, 
  74.08}, {"DOM", "North America", "Dominican Republic", "2020-02-18", 0., 
  0., 0., 0., 0., 0., 0., 0., "", "", "", "", "", "", "", 0., 1.0847904*^7, 
  222.873, 27.6, 6.981, 4.419, 14600.861, 1.6, 266.653, 8.2, 8.5, 19.1, 
  55.182, 1.6, 74.08}, {"DOM", "North America", "Dominican Republic", 
  "2020-02-19", 0., 0., 0., 0., 0., 0., 0., 0., "", "", "", "", "", "", "", 
  0., 1.0847904*^7, 222.873, 27.6, 6.981, 4.419, 14600.861, 1.6, 266.653, 
  8.2, 8.5, 19.1, 55.182, 1.6, 74.08}, {"DOM", "North America", 
  "Dominican Republic", "2020-02-20", 0., 0., 0., 0., 0., 0., 0., 0., "", "", 
  "", "", "", "", "", 0., 1.0847904*^7, 222.873, 27.6, 6.981, 4.419, 
  14600.861, 1.6, 266.653, 8.2, 8.5, 19.1, 55.182, 1.6, 74.08}, 
 {"DOM", "North America", "Dominican Republic", "2020-02-21", 0., 0., 0., 0., 
  0., 0., 0., 0., "", "", "", "", "", "", "", 0., 1.0847904*^7, 222.873, 
  27.6, 6.981, 4.419, 14600.861, 1.6, 266.653, 8.2, 8.5, 19.1, 55.182, 1.6, 
  74.08}, {"DOM", "North America", "Dominican Republic", "2020-02-22", 0., 
  0., 0., 0., 0., 0., 0., 0., "", "", "", "", "", "", "", 0., 1.0847904*^7, 
  222.873, 27.6, 6.981, 4.419, 14600.861, 1.6, 266.653, 8.2, 8.5, 19.1, 
  55.182, 1.6, 74.08}, {"DOM", "North America", "Dominican Republic", 
  "2020-02-23", 0., 0., 0., 0., 0., 0., 0., 0., "", "", "", "", "", "", "", 
  0., 1.0847904*^7, 222.873, 27.6, 6.981, 4.419, 14600.861, 1.6, 266.653, 
  8.2, 8.5, 19.1, 55.182, 1.6, 74.08}, {"DOM", "North America", 
  "Dominican Republic", "2020-02-24", 0., 0., 0., 0., 0., 0., 0., 0., "", "", 
  "", "", "", "", "", 0., 1.0847904*^7, 222.873, 27.6, 6.981, 4.419, 
  14600.861, 1.6, 266.653, 8.2, 8.5, 19.1, 55.182, 1.6, 74.08}, 
 {"DOM", "North America", "Dominican Republic", "2020-02-25", 0., 0., 0., 0., 
  0., 0., 0., 0., "", "", "", "", "", "", "", 0., 1.0847904*^7, 222.873, 
  27.6, 6.981, 4.419, 14600.861, 1.6, 266.653, 8.2, 8.5, 19.1, 55.182, 1.6, 
  74.08}, {"DOM", "North America", "Dominican Republic", "2020-02-26", 0., 
  0., 0., 0., 0., 0., 0., 0., "", "", "", "", "", "", "", 0., 1.0847904*^7, 
  222.873, 27.6, 6.981, 4.419, 14600.861, 1.6, 266.653, 8.2, 8.5, 19.1, 
  55.182, 1.6, 74.08}, {"DOM", "North America", "Dominican Republic", 
  "2020-02-27", 0., 0., 0., 0., 0., 0., 0., 0., "", "", "", "", "", "", "", 
  0., 1.0847904*^7, 222.873, 27.6, 6.981, 4.419, 14600.861, 1.6, 266.653, 
  8.2, 8.5, 19.1, 55.182, 1.6, 74.08}, {"DOM", "North America", 
  "Dominican Republic", "2020-02-28", 0., 0., 0., 0., 0., 0., 0., 0., "", "", 
  "", "", "", "", "", 0., 1.0847904*^7, 222.873, 27.6, 6.981, 4.419, 
  14600.861, 1.6, 266.653, 8.2, 8.5, 19.1, 55.182, 1.6, 74.08}, 
 {"DOM", "North America", "Dominican Republic", "2020-02-29", 0., 0., 0., 0., 
  0., 0., 0., 0., "", "", "", "", "", "", "", 0., 1.0847904*^7, 222.873, 
  27.6, 6.981, 4.419, 14600.861, 1.6, 266.653, 8.2, 8.5, 19.1, 55.182, 1.6, 
  74.08}, {"DOM", "North America", "Dominican Republic", "2020-03-01", 0., 
  0., 0., 0., 0., 0., 0., 0., "", "", "", "", "", "", "", 0., 1.0847904*^7, 
  222.873, 27.6, 6.981, 4.419, 14600.861, 1.6, 266.653, 8.2, 8.5, 19.1, 
  55.182, 1.6, 74.08}, {"DOM", "North America", "Dominican Republic", 
  "2020-03-02", 1., 1., 0., 0., 0.092, 0.092, 0., 0., "", "", "", "", "", "", 
  "", 11.11, 1.0847904*^7, 222.873, 27.6, 6.981, 4.419, 14600.861, 1.6, 
  266.653, 8.2, 8.5, 19.1, 55.182, 1.6, 74.08}, 
 {"DOM", "North America", "Dominican Republic", "2020-03-07", 2., 1., 0., 0., 
  0.184, 0.092, 0., 0., "", "", "", "", "", "", "", 11.11, 1.0847904*^7, 
  222.873, 27.6, 6.981, 4.419, 14600.861, 1.6, 266.653, 8.2, 8.5, 19.1, 
  55.182, 1.6, 74.08}, {"DOM", "North America", "Dominican Republic", 
  "2020-03-10", 5., 3., 0., 0., 0.461, 0.277, 0., 0., "", "", "", "", "", "", 
  "", 11.11, 1.0847904*^7, 222.873, 27.6, 6.981, 4.419, 14600.861, 1.6, 
  266.653, 8.2, 8.5, 19.1, 55.182, 1.6, 74.08}, 
 {"DOM", "North America", "Dominican Republic", "2020-03-14", 11., 6., 0., 
  0., 1.014, 0.553, 0., 0., "", "", "", "", "", "", "", 11.11, 1.0847904*^7, 
  222.873, 27.6, 6.981, 4.419, 14600.861, 1.6, 266.653, 8.2, 8.5, 19.1, 
  55.182, 1.6, 74.08}, {"DOM", "North America", "Dominican Republic", 
  "2020-03-15", 11., 0., 0., 0., 1.014, 0., 0., 0., "", "", "", "", "", "", 
  "", 11.11, 1.0847904*^7, 222.873, 27.6, 6.981, 4.419, 14600.861, 1.6, 
  266.653, 8.2, 8.5, 19.1, 55.182, 1.6, 74.08}, 
 {"DOM", "North America", "Dominican Republic", "2020-03-16", 11., 0., 0., 
  0., 1.014, 0., 0., 0., "", "", "", "", "", "", "", 23.15, 1.0847904*^7, 
  222.873, 27.6, 6.981, 4.419, 14600.861, 1.6, 266.653, 8.2, 8.5, 19.1, 
  55.182, 1.6, 74.08}, {"DOM", "North America", "Dominican Republic", 
  "2020-03-17", 11., 0., 0., 0., 1.014, 0., 0., 0., "", "", "", "", "", "", 
  "", 26.85, 1.0847904*^7, 222.873, 27.6, 6.981, 4.419, 14600.861, 1.6, 
  266.653, 8.2, 8.5, 19.1, 55.182, 1.6, 74.08}, 
 {"DOM", "North America", "Dominican Republic", "2020-03-18", 11., 0., 0., 
  0., 1.014, 0., 0., 0., "", "", "", "", "", "", "", 26.85, 1.0847904*^7, 
  222.873, 27.6, 6.981, 4.419, 14600.861, 1.6, 266.653, 8.2, 8.5, 19.1, 
  55.182, 1.6, 74.08}, {"DOM", "North America", "Dominican Republic", 
  "2020-03-19", 21., 10., 0., 0., 1.936, 0.922, 0., 0., "", "", "", "", "", 
  "", "", 70.37, 1.0847904*^7, 222.873, 27.6, 6.981, 4.419, 14600.861, 1.6, 
  266.653, 8.2, 8.5, 19.1, 55.182, 1.6, 74.08}, 
 {"DOM", "North America", "Dominican Republic", "2020-03-20", 21., 0., 0., 
  0., 1.936, 0., 0., 0., "", "", "", "", "", "", "", 81.48, 1.0847904*^7, 
  222.873, 27.6, 6.981, 4.419, 14600.861, 1.6, 266.653, 8.2, 8.5, 19.1, 
  55.182, 1.6, 74.08}, {"DOM", "North America", "Dominican Republic", 
  "2020-03-21", 34., 13., 2., 2., 3.134, 1.198, 0.184, 0.184, "", "", "", "", 
  "", "", "", 81.48, 1.0847904*^7, 222.873, 27.6, 6.981, 4.419, 14600.861, 
  1.6, 266.653, 8.2, 8.5, 19.1, 55.182, 1.6, 74.08}, 
 {"DOM", "North America", "Dominican Republic", "2020-03-22", 112., 78., 3., 
  1., 10.325, 7.19, 0.277, 0.092, "", "", "", "", "", "", "", 81.48, 
  1.0847904*^7, 222.873, 27.6, 6.981, 4.419, 14600.861, 1.6, 266.653, 8.2, 
  8.5, 19.1, 55.182, 1.6, 74.08}, {"DOM", "North America", 
  "Dominican Republic", "2020-03-23", 202., 90., 3., 0., 18.621, 8.297, 
  0.277, 0., "", "", "", "", "", "", "", 81.48, 1.0847904*^7, 222.873, 27.6, 
  6.981, 4.419, 14600.861, 1.6, 266.653, 8.2, 8.5, 19.1, 55.182, 1.6, 74.08}, 
 {"DOM", "North America", "Dominican Republic", "2020-03-24", 245., 43., 3., 
  0., 22.585, 3.964, 0.277, 0., "", "", "", "", "", "", "", 89.81, 
  1.0847904*^7, 222.873, 27.6, 6.981, 4.419, 14600.861, 1.6, 266.653, 8.2, 
  8.5, 19.1, 55.182, 1.6, 74.08}, {"DOM", "North America", 
  "Dominican Republic", "2020-03-25", 312., 67., 6., 3., 28.761, 6.176, 
  0.553, 0.277, "", "", "", "", "", "", "", 89.81, 1.0847904*^7, 222.873, 
  27.6, 6.981, 4.419, 14600.861, 1.6, 266.653, 8.2, 8.5, 19.1, 55.182, 1.6, 
  74.08}, {"DOM", "North America", "Dominican Republic", "2020-03-26", 392., 
  80., 10., 4., 36.136, 7.375, 0.922, 0.369, "", "", "", "", "", "", "", 
  89.81, 1.0847904*^7, 222.873, 27.6, 6.981, 4.419, 14600.861, 1.6, 266.653, 
  8.2, 8.5, 19.1, 55.182, 1.6, 74.08}, {"DOM", "North America", 
  "Dominican Republic", "2020-03-27", 488., 96., 10., 0., 44.986, 8.85, 
  0.922, 0., "", "", "", "", "", "", "", 89.81, 1.0847904*^7, 222.873, 27.6, 
  6.981, 4.419, 14600.861, 1.6, 266.653, 8.2, 8.5, 19.1, 55.182, 1.6, 74.08}, 
 {"DOM", "North America", "Dominican Republic", "2020-03-28", 581., 93., 20., 
  10., 53.559, 8.573, 1.844, 0.922, "", "", "", "", "", "", "", 89.81, 
  1.0847904*^7, 222.873, 27.6, 6.981, 4.419, 14600.861, 1.6, 266.653, 8.2, 
  8.5, 19.1, 55.182, 1.6, 74.08}, {"DOM", "North America", 
  "Dominican Republic", "2020-03-29", 719., 138., 28., 8., 66.28, 12.721, 
  2.581, 0.737, "", "", "", "", "", "", "", 89.81, 1.0847904*^7, 222.873, 
  27.6, 6.981, 4.419, 14600.861, 1.6, 266.653, 8.2, 8.5, 19.1, 55.182, 1.6, 
  74.08}, {"DOM", "North America", "Dominican Republic", "2020-03-30", 859., 
  140., 39., 11., 79.186, 12.906, 3.595, 1.014, "", "", "", "", "", "", "", 
  89.81, 1.0847904*^7, 222.873, 27.6, 6.981, 4.419, 14600.861, 1.6, 266.653, 
  8.2, 8.5, 19.1, 55.182, 1.6, 74.08}, {"DOM", "North America", 
  "Dominican Republic", "2020-03-31", 901., 42., 42., 3., 83.058, 3.872, 
  3.872, 0.277, "", "", "", "", "", "", "", 89.81, 1.0847904*^7, 222.873, 
  27.6, 6.981, 4.419, 14600.861, 1.6, 266.653, 8.2, 8.5, 19.1, 55.182, 1.6, 
  74.08}, {"DOM", "North America", "Dominican Republic", "2020-04-01", 1109., 
  208., 51., 9., 102.232, 19.174, 4.701, 0.83, "", "", "", "", "", "", "", 
  89.81, 1.0847904*^7, 222.873, 27.6, 6.981, 4.419, 14600.861, 1.6, 266.653, 
  8.2, 8.5, 19.1, 55.182, 1.6, 74.08}, {"DOM", "North America", 
  "Dominican Republic", "2020-04-02", 1284., 175., 57., 6., 118.364, 16.132, 
  5.254, 0.553, "", "", "", "", "", "", "", 89.81, 1.0847904*^7, 222.873, 
  27.6, 6.981, 4.419, 14600.861, 1.6, 266.653, 8.2, 8.5, 19.1, 55.182, 1.6, 
  74.08}, {"DOM", "North America", "Dominican Republic", "2020-04-03", 1380., 
  96., 60., 3., 127.214, 8.85, 5.531, 0.277, "", "", "", "", "", "", "", 
  89.81, 1.0847904*^7, 222.873, 27.6, 6.981, 4.419, 14600.861, 1.6, 266.653, 
  8.2, 8.5, 19.1, 55.182, 1.6, 74.08}, {"DOM", "North America", 
  "Dominican Republic", "2020-04-04", 1488., 108., 68., 8., 137.169, 9.956, 
  6.268, 0.737, "", "", "", "", "", "", "", 89.81, 1.0847904*^7, 222.873, 
  27.6, 6.981, 4.419, 14600.861, 1.6, 266.653, 8.2, 8.5, 19.1, 55.182, 1.6, 
  74.08}, {"DOM", "North America", "Dominican Republic", "2020-04-05", 1578., 
  90., 77., 9., 145.466, 8.297, 7.098, 0.83, "", "", "", "", "", "", "", 
  89.81, 1.0847904*^7, 222.873, 27.6, 6.981, 4.419, 14600.861, 1.6, 266.653, 
  8.2, 8.5, 19.1, 55.182, 1.6, 74.08}, {"DOM", "North America", 
  "Dominican Republic", "2020-04-06", 1745., 167., 82., 5., 160.861, 15.395, 
  7.559, 0.461, "", "", "", "", "", "", "", 89.81, 1.0847904*^7, 222.873, 
  27.6, 6.981, 4.419, 14600.861, 1.6, 266.653, 8.2, 8.5, 19.1, 55.182, 1.6, 
  74.08}, {"DOM", "North America", "Dominican Republic", "2020-04-07", 1828., 
  83., 86., 4., 168.512, 7.651, 7.928, 0.369, "", "", "", "", "", "", "", 
  89.81, 1.0847904*^7, 222.873, 27.6, 6.981, 4.419, 14600.861, 1.6, 266.653, 
  8.2, 8.5, 19.1, 55.182, 1.6, 74.08}, {"DOM", "North America", 
  "Dominican Republic", "2020-04-08", 1956., 128., 98., 12., 180.311, 11.8, 
  9.034, 1.106, "", "", "", "", "", "", "", 89.81, 1.0847904*^7, 222.873, 
  27.6, 6.981, 4.419, 14600.861, 1.6, 266.653, 8.2, 8.5, 19.1, 55.182, 1.6, 
  74.08}, {"DOM", "North America", "Dominican Republic", "2020-04-09", 2111., 
  155., 108., 10., 194.6, 14.288, 9.956, 0.922, "", "", "", "", "", "", "", 
  89.81, 1.0847904*^7, 222.873, 27.6, 6.981, 4.419, 14600.861, 1.6, 266.653, 
  8.2, 8.5, 19.1, 55.182, 1.6, 74.08}, {"DOM", "North America", 
  "Dominican Republic", "2020-04-10", 2349., 238., 118., 10., 216.54, 21.94, 
  10.878, 0.922, "", "", "", "", "", "", "", 89.81, 1.0847904*^7, 222.873, 
  27.6, 6.981, 4.419, 14600.861, 1.6, 266.653, 8.2, 8.5, 19.1, 55.182, 1.6, 
  74.08}, {"DOM", "North America", "Dominican Republic", "2020-04-11", 2620., 
  271., 126., 8., 241.521, 24.982, 11.615, 0.737, "", "", "", "", "", "", "", 
  89.81, 1.0847904*^7, 222.873, 27.6, 6.981, 4.419, 14600.861, 1.6, 266.653, 
  8.2, 8.5, 19.1, 55.182, 1.6, 74.08}, {"DOM", "North America", 
  "Dominican Republic", "2020-04-12", 2759., 139., 135., 9., 254.335, 12.814, 
  12.445, 0.83, "", "", "", "", "", "", "", 89.81, 1.0847904*^7, 222.873, 
  27.6, 6.981, 4.419, 14600.861, 1.6, 266.653, 8.2, 8.5, 19.1, 55.182, 1.6, 
  74.08}, {"DOM", "North America", "Dominican Republic", "2020-04-13", 2967., 
  208., 173., 38., 273.509, 19.174, 15.948, 3.503, "", "", "", "", "", "", 
  "", 89.81, 1.0847904*^7, 222.873, 27.6, 6.981, 4.419, 14600.861, 1.6, 
  266.653, 8.2, 8.5, 19.1, 55.182, 1.6, 74.08}, 
 {"DOM", "North America", "Dominican Republic", "2020-04-14", 3167., 200., 
  177., 4., 291.946, 18.437, 16.317, 0.369, "", "", "", "", "", "", "", 
  89.81, 1.0847904*^7, 222.873, 27.6, 6.981, 4.419, 14600.861, 1.6, 266.653, 
  8.2, 8.5, 19.1, 55.182, 1.6, 74.08}, {"DOM", "North America", 
  "Dominican Republic", "2020-04-15", 3286., 119., 183., 6., 302.916, 10.97, 
  16.87, 0.553, "", "", "", "", "", "", "", 89.81, 1.0847904*^7, 222.873, 
  27.6, 6.981, 4.419, 14600.861, 1.6, 266.653, 8.2, 8.5, 19.1, 55.182, 1.6, 
  74.08}, {"DOM", "North America", "Dominican Republic", "2020-04-16", 3614., 
  328., 189., 6., 333.152, 30.236, 17.423, 0.553, "", "", "", "", "", "", "", 
  89.81, 1.0847904*^7, 222.873, 27.6, 6.981, 4.419, 14600.861, 1.6, 266.653, 
  8.2, 8.5, 19.1, 55.182, 1.6, 74.08}, {"DOM", "North America", 
  "Dominican Republic", "2020-04-17", 3755., 141., 196., 7., 346.15, 12.998, 
  18.068, 0.645, "", "", "", "", "", "", "", 89.81, 1.0847904*^7, 222.873, 
  27.6, 6.981, 4.419, 14600.861, 1.6, 266.653, 8.2, 8.5, 19.1, 55.182, 1.6, 
  74.08}, {"DOM", "North America", "Dominican Republic", "2020-04-18", 4126., 
  371., 200., 4., 380.35, 34.2, 18.437, 0.369, "", "", "", "", "", "", "", 
  93.52, 1.0847904*^7, 222.873, 27.6, 6.981, 4.419, 14600.861, 1.6, 266.653, 
  8.2, 8.5, 19.1, 55.182, 1.6, 74.08}, {"DOM", "North America", 
  "Dominican Republic", "2020-04-19", 4335., 209., 217., 17., 399.616, 
  19.266, 20.004, 1.567, "", "", "", "", "", "", "", 93.52, 1.0847904*^7, 
  222.873, 27.6, 6.981, 4.419, 14600.861, 1.6, 266.653, 8.2, 8.5, 19.1, 
  55.182, 1.6, 74.08}, {"DOM", "North America", "Dominican Republic", 
  "2020-04-20", 4680., 345., 226., 9., 431.42, 31.803, 20.834, 0.83, "", "", 
  "", "", "", "", "", 93.52, 1.0847904*^7, 222.873, 27.6, 6.981, 4.419, 
  14600.861, 1.6, 266.653, 8.2, 8.5, 19.1, 55.182, 1.6, 74.08}, 
 {"DOM", "North America", "Dominican Republic", "2020-04-21", 4964., 284., 
  235., 9., 457.6, 26.18, 21.663, 0.83, "", "", "", "", "", "", "", 93.52, 
  1.0847904*^7, 222.873, 27.6, 6.981, 4.419, 14600.861, 1.6, 266.653, 8.2, 
  8.5, 19.1, 55.182, 1.6, 74.08}, {"DOM", "North America", 
  "Dominican Republic", "2020-04-22", 5044., 80., 245., 10., 464.975, 7.375, 
  22.585, 0.922, "", "", "", "", "", "", "", 93.52, 1.0847904*^7, 222.873, 
  27.6, 6.981, 4.419, 14600.861, 1.6, 266.653, 8.2, 8.5, 19.1, 55.182, 1.6, 
  74.08}, {"DOM", "North America", "Dominican Republic", "2020-04-23", 5300., 
  256., 260., 15., 488.574, 23.599, 23.968, 1.383, "", "", "", "", "", "", 
  "", 93.52, 1.0847904*^7, 222.873, 27.6, 6.981, 4.419, 14600.861, 1.6, 
  266.653, 8.2, 8.5, 19.1, 55.182, 1.6, 74.08}, 
 {"DOM", "North America", "Dominican Republic", "2020-04-24", 5543., 243., 
  265., 5., 510.974, 22.401, 24.429, 0.461, "", "", "", "", "", "", "", 
  93.52, 1.0847904*^7, 222.873, 27.6, 6.981, 4.419, 14600.861, 1.6, 266.653, 
  8.2, 8.5, 19.1, 55.182, 1.6, 74.08}, {"DOM", "North America", 
  "Dominican Republic", "2020-04-25", 5749., 206., 267., 2., 529.964, 18.99, 
  24.613, 0.184, "", "", "", "", "", "", "", 93.52, 1.0847904*^7, 222.873, 
  27.6, 6.981, 4.419, 14600.861, 1.6, 266.653, 8.2, 8.5, 19.1, 55.182, 1.6, 
  74.08}, {"DOM", "North America", "Dominican Republic", "2020-04-26", 5926., 
  177., 273., 6., 546.281, 16.317, 25.166, 0.553, "", "", "", "", "", "", "", 
  93.52, 1.0847904*^7, 222.873, 27.6, 6.981, 4.419, 14600.861, 1.6, 266.653, 
  8.2, 8.5, 19.1, 55.182, 1.6, 74.08}, {"DOM", "North America", 
  "Dominican Republic", "2020-04-27", 6135., 209., 278., 5., 565.547, 19.266, 
  25.627, 0.461, "", "", "", "", "", "", "", 93.52, 1.0847904*^7, 222.873, 
  27.6, 6.981, 4.419, 14600.861, 1.6, 266.653, 8.2, 8.5, 19.1, 55.182, 1.6, 
  74.08}, {"DOM", "North America", "Dominican Republic", "2020-04-28", 6135., 
  0., 278., 0., 565.547, 0., 25.627, 0., "", "", "", "", "", "", "", 97.22, 
  1.0847904*^7, 222.873, 27.6, 6.981, 4.419, 14600.861, 1.6, 266.653, 8.2, 
  8.5, 19.1, 55.182, 1.6, 74.08}, {"DOM", "North America", 
  "Dominican Republic", "2020-04-29", 6416., 281., 286., 8., 591.451, 25.904, 
  26.365, 0.737, "", "", "", "", "", "", "", 97.22, 1.0847904*^7, 222.873, 
  27.6, 6.981, 4.419, 14600.861, 1.6, 266.653, 8.2, 8.5, 19.1, 55.182, 1.6, 
  74.08}, {"DOM", "North America", "Dominican Republic", "2020-04-30", 6652., 
  236., 293., 7., 613.206, 21.755, 27.01, 0.645, "", "", "", "", "", "", "", 
  97.22, 1.0847904*^7, 222.873, 27.6, 6.981, 4.419, 14600.861, 1.6, 266.653, 
  8.2, 8.5, 19.1, 55.182, 1.6, 74.08}, {"DOM", "North America", 
  "Dominican Republic", "2020-05-01", 6972., 320., 301., 8., 642.705, 29.499, 
  27.747, 0.737, "", "", "", "", "", "", "", 97.22, 1.0847904*^7, 222.873, 
  27.6, 6.981, 4.419, 14600.861, 1.6, 266.653, 8.2, 8.5, 19.1, 55.182, 1.6, 
  74.08}, {"DOM", "North America", "Dominican Republic", "2020-05-02", 7288., 
  316., 313., 12., 671.835, 29.13, 28.854, 1.106, "", "", "", "", "", "", "", 
  97.22, 1.0847904*^7, 222.873, 27.6, 6.981, 4.419, 14600.861, 1.6, 266.653, 
  8.2, 8.5, 19.1, 55.182, 1.6, 74.08}, {"DOM", "North America", 
  "Dominican Republic", "2020-05-03", 7578., 290., 326., 13., 698.568, 
  26.733, 30.052, 1.198, "", "", "", "", "", "", "", 97.22, 1.0847904*^7, 
  222.873, 27.6, 6.981, 4.419, 14600.861, 1.6, 266.653, 8.2, 8.5, 19.1, 
  55.182, 1.6, 74.08}, {"DOM", "North America", "Dominican Republic", 
  "2020-05-04", 7954., 376., 333., 7., 733.229, 34.661, 30.697, 0.645, "", 
  "", "", "", "", "", "", 97.22, 1.0847904*^7, 222.873, 27.6, 6.981, 4.419, 
  14600.861, 1.6, 266.653, 8.2, 8.5, 19.1, 55.182, 1.6, 74.08}, 
 {"DOM", "North America", "Dominican Republic", "2020-05-05", 8235., 281., 
  346., 13., 759.133, 25.904, 31.896, 1.198, "", "", "", "", "", "", "", 
  97.22, 1.0847904*^7, 222.873, 27.6, 6.981, 4.419, 14600.861, 1.6, 266.653, 
  8.2, 8.5, 19.1, 55.182, 1.6, 74.08}, {"DOM", "North America", 
  "Dominican Republic", "2020-05-06", 8480., 245., 354., 8., 781.718, 22.585, 
  32.633, 0.737, "", "", "", "", "", "", "", 97.22, 1.0847904*^7, 222.873, 
  27.6, 6.981, 4.419, 14600.861, 1.6, 266.653, 8.2, 8.5, 19.1, 55.182, 1.6, 
  74.08}, {"DOM", "North America", "Dominican Republic", "2020-05-07", 8807., 
  327., 362., 8., 811.862, 30.144, 33.371, 0.737, "", "", "", "", "", "", "", 
  97.22, 1.0847904*^7, 222.873, 27.6, 6.981, 4.419, 14600.861, 1.6, 266.653, 
  8.2, 8.5, 19.1, 55.182, 1.6, 74.08}, {"DOM", "North America", 
  "Dominican Republic", "2020-05-08", 9095., 288., 373., 11., 838.411, 
  26.549, 34.385, 1.014, "", "", "", "", "", "", "", 97.22, 1.0847904*^7, 
  222.873, 27.6, 6.981, 4.419, 14600.861, 1.6, 266.653, 8.2, 8.5, 19.1, 
  55.182, 1.6, 74.08}, {"DOM", "North America", "Dominican Republic", 
  "2020-05-09", 9376., 281., 380., 7., 864.314, 25.904, 35.03, 0.645, "", "", 
  "", "", "", "", "", 97.22, 1.0847904*^7, 222.873, 27.6, 6.981, 4.419, 
  14600.861, 1.6, 266.653, 8.2, 8.5, 19.1, 55.182, 1.6, 74.08}, 
 {"DOM", "North America", "Dominican Republic", "2020-05-10", 9882., 506., 
  385., 5., 910.959, 46.645, 35.491, 0.461, "", "", "", "", "", "", "", 
  97.22, 1.0847904*^7, 222.873, 27.6, 6.981, 4.419, 14600.861, 1.6, 266.653, 
  8.2, 8.5, 19.1, 55.182, 1.6, 74.08}, {"DOM", "North America", 
  "Dominican Republic", "2020-05-11", 10347., 465., 388., 3., 953.825, 
  42.865, 35.767, 0.277, "", "", "", "", "", "", "", 97.22, 1.0847904*^7, 
  222.873, 27.6, 6.981, 4.419, 14600.861, 1.6, 266.653, 8.2, 8.5, 19.1, 
  55.182, 1.6, 74.08}, {"DOM", "North America", "Dominican Republic", 
  "2020-05-12", 10634., 287., 393., 5., 980.282, 26.457, 36.228, 0.461, "", 
  "", "", "", "", "", "", 97.22, 1.0847904*^7, 222.873, 27.6, 6.981, 4.419, 
  14600.861, 1.6, 266.653, 8.2, 8.5, 19.1, 55.182, 1.6, 74.08}, 
 {"DOM", "North America", "Dominican Republic", "2020-05-13", 10900., 266., 
  402., 9., 1004.802, 24.521, 37.058, 0.83, "", "", "", "", "", "", "", 
  97.22, 1.0847904*^7, 222.873, 27.6, 6.981, 4.419, 14600.861, 1.6, 266.653, 
  8.2, 8.5, 19.1, 55.182, 1.6, 74.08}, {"DOM", "North America", 
  "Dominican Republic", "2020-05-14", 11196., 296., 409., 7., 1032.089, 
  27.286, 37.703, 0.645, "", "", "", "", "", "", "", 97.22, 1.0847904*^7, 
  222.873, 27.6, 6.981, 4.419, 14600.861, 1.6, 266.653, 8.2, 8.5, 19.1, 
  55.182, 1.6, 74.08}, {"DOM", "North America", "Dominican Republic", 
  "2020-05-15", 11320., 124., 422., 13., 1043.52, 11.431, 38.902, 1.198, "", 
  "", "", "", "", "", "", 97.22, 1.0847904*^7, 222.873, 27.6, 6.981, 4.419, 
  14600.861, 1.6, 266.653, 8.2, 8.5, 19.1, 55.182, 1.6, 74.08}, 
 {"DOM", "North America", "Dominican Republic", "2020-05-16", 11739., 419., 
  424., 2., 1082.145, 38.625, 39.086, 0.184, "", "", "", "", "", "", "", 
  97.22, 1.0847904*^7, 222.873, 27.6, 6.981, 4.419, 14600.861, 1.6, 266.653, 
  8.2, 8.5, 19.1, 55.182, 1.6, 74.08}, {"DOM", "North America", 
  "Dominican Republic", "2020-05-17", 11893., 154., 424., 0., 1096.341, 
  14.196, 39.086, 0., "", "", "", "", "", "", "", 97.22, 1.0847904*^7, 
  222.873, 27.6, 6.981, 4.419, 14600.861, 1.6, 266.653, 8.2, 8.5, 19.1, 
  55.182, 1.6, 74.08}, {"DOM", "North America", "Dominican Republic", 
  "2020-05-18", 12314., 421., 428., 4., 1135.15, 38.809, 39.455, 0.369, "", 
  "", "", "", "", "", "", 93.52, 1.0847904*^7, 222.873, 27.6, 6.981, 4.419, 
  14600.861, 1.6, 266.653, 8.2, 8.5, 19.1, 55.182, 1.6, 74.08}, 
 {"DOM", "North America", "Dominican Republic", "2020-05-19", 12725., 411., 
  434., 6., 1173.038, 37.888, 40.008, 0.553, "", "", "", "", "", "", "", 
  93.52, 1.0847904*^7, 222.873, 27.6, 6.981, 4.419, 14600.861, 1.6, 266.653, 
  8.2, 8.5, 19.1, 55.182, 1.6, 74.08}, {"DOM", "North America", 
  "Dominican Republic", "2020-05-20", 13223., 498., 441., 7., 1218.945, 
  45.907, 40.653, 0.645, "", "", "", "", "", "", "", 84.26, 1.0847904*^7, 
  222.873, 27.6, 6.981, 4.419, 14600.861, 1.6, 266.653, 8.2, 8.5, 19.1, 
  55.182, 1.6, 74.08}, {"DOM", "North America", "Dominican Republic", 
  "2020-05-21", 13477., 254., 446., 5., 1242.36, 23.415, 41.114, 0.461, "", 
  "", "", "", "", "", "", 84.26, 1.0847904*^7, 222.873, 27.6, 6.981, 4.419, 
  14600.861, 1.6, 266.653, 8.2, 8.5, 19.1, 55.182, 1.6, 74.08}, 
 {"DOM", "North America", "Dominican Republic", "2020-05-22", 13657., 180., 
  448., 2., 1258.953, 16.593, 41.298, 0.184, "", "", "", "", "", "", "", 
  84.26, 1.0847904*^7, 222.873, 27.6, 6.981, 4.419, 14600.861, 1.6, 266.653, 
  8.2, 8.5, 19.1, 55.182, 1.6, 74.08}, {"DOM", "North America", 
  "Dominican Republic", "2020-05-23", 13989., 332., 456., 8., 1289.558, 
  30.605, 42.036, 0.737, "", "", "", "", "", "", "", 84.26, 1.0847904*^7, 
  222.873, 27.6, 6.981, 4.419, 14600.861, 1.6, 266.653, 8.2, 8.5, 19.1, 
  55.182, 1.6, 74.08}, {"DOM", "North America", "Dominican Republic", 
  "2020-05-24", 14422., 433., 458., 2., 1329.473, 39.916, 42.22, 0.184, "", 
  "", "", "", "", "", "", 84.26, 1.0847904*^7, 222.873, 27.6, 6.981, 4.419, 
  14600.861, 1.6, 266.653, 8.2, 8.5, 19.1, 55.182, 1.6, 74.08}, 
 {"DOM", "North America", "Dominican Republic", "2020-05-25", 14422., 0., 
  458., 0., 1329.473, 0., 42.22, 0., "", "", "", "", "", "", "", 84.26, 
  1.0847904*^7, 222.873, 27.6, 6.981, 4.419, 14600.861, 1.6, 266.653, 8.2, 
  8.5, 19.1, 55.182, 1.6, 74.08}, {"DOM", "North America", 
  "Dominican Republic", "2020-05-26", 15073., 651., 460., 2., 1389.485, 
  60.012, 42.405, 0.184, "", "", "", "", "", "", "", 84.26, 1.0847904*^7, 
  222.873, 27.6, 6.981, 4.419, 14600.861, 1.6, 266.653, 8.2, 8.5, 19.1, 
  55.182, 1.6, 74.08}, {"DOM", "North America", "Dominican Republic", 
  "2020-05-27", 15264., 191., 468., 8., 1407.092, 17.607, 43.142, 0.737, "", 
  "", "", "", "", "", "", 84.26, 1.0847904*^7, 222.873, 27.6, 6.981, 4.419, 
  14600.861, 1.6, 266.653, 8.2, 8.5, 19.1, 55.182, 1.6, 74.08}, 
 {"DOM", "North America", "Dominican Republic", "2020-05-28", 15723., 459., 
  474., 6., 1449.404, 42.312, 43.695, 0.553, "", "", "", "", "", "", "", 
  84.26, 1.0847904*^7, 222.873, 27.6, 6.981, 4.419, 14600.861, 1.6, 266.653, 
  8.2, 8.5, 19.1, 55.182, 1.6, 74.08}, {"DOM", "North America", 
  "Dominican Republic", "2020-05-29", 16068., 345., 485., 11., 1481.208, 
  31.803, 44.709, 1.014, "", "", "", "", "", "", "", 84.26, 1.0847904*^7, 
  222.873, 27.6, 6.981, 4.419, 14600.861, 1.6, 266.653, 8.2, 8.5, 19.1, 
  55.182, 1.6, 74.08}, {"DOM", "North America", "Dominican Republic", 
  "2020-05-30", 16531., 463., 488., 3., 1523.889, 42.681, 44.986, 0.277, "", 
  "", "", "", "", "", "", 84.26, 1.0847904*^7, 222.873, 27.6, 6.981, 4.419, 
  14600.861, 1.6, 266.653, 8.2, 8.5, 19.1, 55.182, 1.6, 74.08}, 
 {"DOM", "North America", "Dominican Republic", "2020-05-31", 16908., 377., 
  498., 10., 1558.642, 34.753, 45.907, 0.922, "", "", "", "", "", "", "", 
  84.26, 1.0847904*^7, 222.873, 27.6, 6.981, 4.419, 14600.861, 1.6, 266.653, 
  8.2, 8.5, 19.1, 55.182, 1.6, 74.08}, {"DOM", "North America", 
  "Dominican Republic", "2020-06-01", 17285., 377., 502., 4., 1593.395, 
  34.753, 46.276, 0.369, "", "", "", "", "", "", "", 78.7, 1.0847904*^7, 
  222.873, 27.6, 6.981, 4.419, 14600.861, 1.6, 266.653, 8.2, 8.5, 19.1, 
  55.182, 1.6, 74.08}, {"DOM", "North America", "Dominican Republic", 
  "2020-06-02", 17572., 287., 502., 0., 1619.852, 26.457, 46.276, 0., "", "", 
  "", "", "", "", "", 78.7, 1.0847904*^7, 222.873, 27.6, 6.981, 4.419, 
  14600.861, 1.6, 266.653, 8.2, 8.5, 19.1, 55.182, 1.6, 74.08}, 
 {"DOM", "North America", "Dominican Republic", "2020-06-03", 17752., 180., 
  515., 13., 1636.445, 16.593, 47.475, 1.198, "", "", "", "", "", "", "", 
  78.7, 1.0847904*^7, 222.873, 27.6, 6.981, 4.419, 14600.861, 1.6, 266.653, 
  8.2, 8.5, 19.1, 55.182, 1.6, 74.08}, {"DOM", "North America", 
  "Dominican Republic", "2020-06-04", 18040., 288., 516., 1., 1662.994, 
  26.549, 47.567, 0.092, "", "", "", "", "", "", "", 78.7, 1.0847904*^7, 
  222.873, 27.6, 6.981, 4.419, 14600.861, 1.6, 266.653, 8.2, 8.5, 19.1, 
  55.182, 1.6, 74.08}, {"DOM", "North America", "Dominican Republic", 
  "2020-06-05", 18319., 279., 520., 4., 1688.713, 25.719, 47.936, 0.369, "", 
  "", "", "", "", "", "", 78.7, 1.0847904*^7, 222.873, 27.6, 6.981, 4.419, 
  14600.861, 1.6, 266.653, 8.2, 8.5, 19.1, 55.182, 1.6, 74.08}, 
 {"DOM", "North America", "Dominican Republic", "2020-06-06", 18708., 389., 
  525., 5., 1724.573, 35.859, 48.396, 0.461, "", "", "", "", "", "", "", 
  78.7, 1.0847904*^7, 222.873, 27.6, 6.981, 4.419, 14600.861, 1.6, 266.653, 
  8.2, 8.5, 19.1, 55.182, 1.6, 74.08}, {"DOM", "North America", 
  "Dominican Republic", "2020-06-07", 19195., 487., 536., 11., 1769.466, 
  44.893, 49.41, 1.014, "", "", "", "", "", "", "", 78.7, 1.0847904*^7, 
  222.873, 27.6, 6.981, 4.419, 14600.861, 1.6, 266.653, 8.2, 8.5, 19.1, 
  55.182, 1.6, 74.08}, {"DOM", "North America", "Dominican Republic", 
  "2020-06-08", 19600., 405., 538., 2., 1806.801, 37.334, 49.595, 0.184, "", 
  "", "", "", "", "", "", 78.7, 1.0847904*^7, 222.873, 27.6, 6.981, 4.419, 
  14600.861, 1.6, 266.653, 8.2, 8.5, 19.1, 55.182, 1.6, 74.08}, 
 {"DOM", "North America", "Dominican Republic", "2020-06-09", 20126., 526., 
  539., 1., 1855.289, 48.489, 49.687, 0.092, "", "", "", "", "", "", "", 
  78.7, 1.0847904*^7, 222.873, 27.6, 6.981, 4.419, 14600.861, 1.6, 266.653, 
  8.2, 8.5, 19.1, 55.182, 1.6, 74.08}, {"DOM", "North America", 
  "Dominican Republic", "2020-06-10", 20415., 289., 544., 5., 1881.93, 
  26.641, 50.148, 0.461, "", "", "", "", "", "", "", 78.7, 1.0847904*^7, 
  222.873, 27.6, 6.981, 4.419, 14600.861, 1.6, 266.653, 8.2, 8.5, 19.1, 
  55.182, 1.6, 74.08}, {"DOM", "North America", "Dominican Republic", 
  "2020-06-11", 20808., 393., 550., 6., 1918.159, 36.228, 50.701, 0.553, "", 
  "", "", "", "", "", "", 78.7, 1.0847904*^7, 222.873, 27.6, 6.981, 4.419, 
  14600.861, 1.6, 266.653, 8.2, 8.5, 19.1, 55.182, 1.6, 74.08}, 
 {"DOM", "North America", "Dominican Republic", "2020-06-12", 21437., 629., 
  561., 11., 1976.142, 57.984, 51.715, 1.014, "", "", "", "", "", "", "", 
  78.7, 1.0847904*^7, 222.873, 27.6, 6.981, 4.419, 14600.861, 1.6, 266.653, 
  8.2, 8.5, 19.1, 55.182, 1.6, 74.08}, {"DOM", "North America", 
  "Dominican Republic", "2020-06-13", 22008., 571., 568., 7., 2028.779, 
  52.637, 52.36, 0.645, "", "", "", "", "", "", "", 78.7, 1.0847904*^7, 
  222.873, 27.6, 6.981, 4.419, 14600.861, 1.6, 266.653, 8.2, 8.5, 19.1, 
  55.182, 1.6, 74.08}, {"DOM", "North America", "Dominican Republic", 
  "2020-06-14", 22572., 564., 577., 9., 2080.771, 51.992, 53.19, 0.83, "", 
  "", "", "", "", "", "", 78.7, 1.0847904*^7, 222.873, 27.6, 6.981, 4.419, 
  14600.861, 1.6, 266.653, 8.2, 8.5, 19.1, 55.182, 1.6, 74.08}, 
 {"DOM", "North America", "Dominican Republic", "2020-06-15", 22962., 390., 
  592., 15., 2116.722, 35.952, 54.573, 1.383, "", "", "", "", "", "", "", 
  78.7, 1.0847904*^7, 222.873, 27.6, 6.981, 4.419, 14600.861, 1.6, 266.653, 
  8.2, 8.5, 19.1, 55.182, 1.6, 74.08}, {"DOM", "North America", 
  "Dominican Republic", "2020-06-16", 23271., 309., 605., 13., 2145.207, 
  28.485, 55.771, 1.198, "", "", "", "", "", "", "", 78.7, 1.0847904*^7, 
  222.873, 27.6, 6.981, 4.419, 14600.861, 1.6, 266.653, 8.2, 8.5, 19.1, 
  55.182, 1.6, 74.08}, {"DOM", "North America", "Dominican Republic", 
  "2020-06-17", 23686., 415., 615., 10., 2183.463, 38.256, 56.693, 0.922, "", 
  "", "", "", "", "", "", 78.7, 1.0847904*^7, 222.873, 27.6, 6.981, 4.419, 
  14600.861, 1.6, 266.653, 8.2, 8.5, 19.1, 55.182, 1.6, 74.08}, 
 {"DOM", "North America", "Dominican Republic", "2020-06-18", 24105., 419., 
  633., 18., 2222.088, 38.625, 58.352, 1.659, "", "", "", "", "", "", "", 
  78.7, 1.0847904*^7, 222.873, 27.6, 6.981, 4.419, 14600.861, 1.6, 266.653, 
  8.2, 8.5, 19.1, 55.182, 1.6, 74.08}, {"DOM", "North America", 
  "Dominican Republic", "2020-06-19", 24645., 540., 635., 2., 2271.867, 
  49.779, 58.537, 0.184, "", "", "", "", "", "", "", 78.7, 1.0847904*^7, 
  222.873, 27.6, 6.981, 4.419, 14600.861, 1.6, 266.653, 8.2, 8.5, 19.1, 
  55.182, 1.6, 74.08}, {"DOM", "North America", "Dominican Republic", 
  "2020-06-20", 25068., 423., 647., 12., 2310.861, 38.994, 59.643, 1.106, "", 
  "", "", "", "", "", "", 78.7, 1.0847904*^7, 222.873, 27.6, 6.981, 4.419, 
  14600.861, 1.6, 266.653, 8.2, 8.5, 19.1, 55.182, 1.6, 74.08}, 
 {"DOM", "North America", "Dominican Republic", "2020-06-21", 25778., 710., 
  655., 8., 2376.312, 65.45, 60.38, 0.737, "", "", "", "", "", "", "", 78.7, 
  1.0847904*^7, 222.873, 27.6, 6.981, 4.419, 14600.861, 1.6, 266.653, 8.2, 
  8.5, 19.1, 55.182, 1.6, 74.08}, {"DOM", "North America", 
  "Dominican Republic", "2020-06-22", 26677., 899., 662., 7., 2459.185, 
  82.873, 61.026, 0.645, "", "", "", "", "", "", "", 78.7, 1.0847904*^7, 
  222.873, 27.6, 6.981, 4.419, 14600.861, 1.6, 266.653, 8.2, 8.5, 19.1, 
  55.182, 1.6, 74.08}, {"DOM", "North America", "Dominican Republic", 
  "2020-06-23", 27370., 693., 669., 7., 2523.068, 63.883, 61.671, 0.645, "", 
  "", "", "", "", "", "", 78.7, 1.0847904*^7, 222.873, 27.6, 6.981, 4.419, 
  14600.861, 1.6, 266.653, 8.2, 8.5, 19.1, 55.182, 1.6, 74.08}, 
 {"DOM", "North America", "Dominican Republic", "2020-06-24", 27936., 566., 
  675., 6., 2575.244, 52.176, 62.224, 0.553, "", "", "", "", "", "", "", 
  78.7, 1.0847904*^7, 222.873, 27.6, 6.981, 4.419, 14600.861, 1.6, 266.653, 
  8.2, 8.5, 19.1, 55.182, 1.6, 74.08}, {"DOM", "North America", 
  "Dominican Republic", "2020-06-25", 28631., 695., 691., 16., 2639.312, 
  64.068, 63.699, 1.475, "", "", "", "", "", "", "", 78.7, 1.0847904*^7, 
  222.873, 27.6, 6.981, 4.419, 14600.861, 1.6, 266.653, 8.2, 8.5, 19.1, 
  55.182, 1.6, 74.08}, {"DOM", "North America", "Dominican Republic", 
  "2020-06-26", 29141., 510., 698., 7., 2686.325, 47.014, 64.344, 0.645, "", 
  "", "", "", "", "", "", 78.7, 1.0847904*^7, 222.873, 27.6, 6.981, 4.419, 
  14600.861, 1.6, 266.653, 8.2, 8.5, 19.1, 55.182, 1.6, 74.08}, 
 {"DOM", "North America", "Dominican Republic", "2020-06-27", 29764., 623., 
  712., 14., 2743.756, 57.43, 65.635, 1.291, "", "", "", "", "", "", "", 
  78.7, 1.0847904*^7, 222.873, 27.6, 6.981, 4.419, 14600.861, 1.6, 266.653, 
  8.2, 8.5, 19.1, 55.182, 1.6, 74.08}, {"DOM", "North America", 
  "Dominican Republic", "2020-06-28", 30619., 855., 718., 6., 2822.573, 
  78.817, 66.188, 0.553, "", "", "", "", "", "", "", 75., 1.0847904*^7, 
  222.873, 27.6, 6.981, 4.419, 14600.861, 1.6, 266.653, 8.2, 8.5, 19.1, 
  55.182, 1.6, 74.08}, {"DOM", "North America", "Dominican Republic", 
  "2020-06-29", 31373., 754., 726., 8., 2892.079, 69.507, 66.925, 0.737, "", 
  "", "", "", "", "", "", 75., 1.0847904*^7, 222.873, 27.6, 6.981, 4.419, 
  14600.861, 1.6, 266.653, 8.2, 8.5, 19.1, 55.182, 1.6, 74.08}, 
 {"DOM", "North America", "Dominican Republic", "2020-06-30", 31816., 443., 
  733., 7., 2932.917, 40.837, 67.571, 0.645, "", "", "", "", "", "", "", "", 
  1.0847904*^7, 222.873, 27.6, 6.981, 4.419, 14600.861, 1.6, 266.653, 8.2, 
  8.5, 19.1, 55.182, 1.6, 74.08}, {"DOM", "North America", 
  "Dominican Republic", "2020-07-01", 32568., 752., 747., 14., 3002.239, 
  69.322, 68.861, 1.291, "", "", "", "", "", "", "", "", 1.0847904*^7, 
  222.873, 27.6, 6.981, 4.419, 14600.861, 1.6, 266.653, 8.2, 8.5, 19.1, 
  55.182, 1.6, 74.08}, {"DOM", "North America", "Dominican Republic", 
  "2020-07-02", 33387., 819., 754., 7., 3077.737, 75.498, 69.507, 0.645, "", 
  "", "", "", "", "", "", "", 1.0847904*^7, 222.873, 27.6, 6.981, 4.419, 
  14600.861, 1.6, 266.653, 8.2, 8.5, 19.1, 55.182, 1.6, 74.08}, 
 {"DOM", "North America", "Dominican Republic", "2020-07-03", 34197., 810., 
  765., 11., 3152.406, 74.669, 70.521, 1.014, "", "", "", "", "", "", "", "", 
  1.0847904*^7, 222.873, 27.6, 6.981, 4.419, 14600.861, 1.6, 266.653, 8.2, 
  8.5, 19.1, 55.182, 1.6, 74.08}, {"DOM", "North America", 
  "Dominican Republic", "2020-07-04", 35148., 951., 775., 10., 3240.073, 
  87.667, 71.442, 0.922, "", "", "", "", "", "", "", "", 1.0847904*^7, 
  222.873, 27.6, 6.981, 4.419, 14600.861, 1.6, 266.653, 8.2, 8.5, 19.1, 
  55.182, 1.6, 74.08}, {"DOM", "North America", "Dominican Republic", 
  "2020-07-05", 36184., 1036., 786., 11., 3335.575, 95.502, 72.456, 1.014, 
  "", "", "", "", "", "", "", "", 1.0847904*^7, 222.873, 27.6, 6.981, 4.419, 
  14600.861, 1.6, 266.653, 8.2, 8.5, 19.1, 55.182, 1.6, 74.08}, 
 {"DOM", "North America", "Dominican Republic", "2020-07-06", 37425., 1241., 
  794., 8., 3449.975, 114.4, 73.194, 0.737, "", "", "", "", "", "", "", "", 
  1.0847904*^7, 222.873, 27.6, 6.981, 4.419, 14600.861, 1.6, 266.653, 8.2, 
  8.5, 19.1, 55.182, 1.6, 74.08}, {"DOM", "North America", 
  "Dominican Republic", "2020-07-07", 38128., 703., 804., 10., 3514.78, 
  64.805, 74.116, 0.922, "", "", "", "", "", "", "", "", 1.0847904*^7, 
  222.873, 27.6, 6.981, 4.419, 14600.861, 1.6, 266.653, 8.2, 8.5, 19.1, 
  55.182, 1.6, 74.08}, {"DOM", "North America", "Dominican Republic", 
  "2020-07-08", 38430., 302., 821., 17., 3542.62, 27.839, 75.683, 1.567, "", 
  "", "", "", "", "", "", "", 1.0847904*^7, 222.873, 27.6, 6.981, 4.419, 
  14600.861, 1.6, 266.653, 8.2, 8.5, 19.1, 55.182, 1.6, 74.08}, 
 {"ECU", "South America", "Ecuador", "2019-12-31", 0., 0., 0., 0., 0., 0., 
  0., 0., "", "", "", "", "", "", "", "", 1.764306*^7, 66.939, 28.1, 7.104, 
  4.458, 10581.936, 3.6, 140.448, 5.55, 2., 12.3, 80.635, 1.5, 77.01}, 
 {"ECU", "South America", "Ecuador", "2020-01-01", 0., 0., 0., 0., 0., 0., 
  0., 0., "", "", "", "", "", "", "", 0., 1.764306*^7, 66.939, 28.1, 7.104, 
  4.458, 10581.936, 3.6, 140.448, 5.55, 2., 12.3, 80.635, 1.5, 77.01}, 
 {"ECU", "South America", "Ecuador", "2020-01-02", 0., 0., 0., 0., 0., 0., 
  0., 0., "", "", "", "", "", "", "", 0., 1.764306*^7, 66.939, 28.1, 7.104, 
  4.458, 10581.936, 3.6, 140.448, 5.55, 2., 12.3, 80.635, 1.5, 77.01}, 
 {"ECU", "South America", "Ecuador", "2020-01-03", 0., 0., 0., 0., 0., 0., 
  0., 0., "", "", "", "", "", "", "", 0., 1.764306*^7, 66.939, 28.1, 7.104, 
  4.458, 10581.936, 3.6, 140.448, 5.55, 2., 12.3, 80.635, 1.5, 77.01}, 
 {"ECU", "South America", "Ecuador", "2020-01-04", 0., 0., 0., 0., 0., 0., 
  0., 0., "", "", "", "", "", "", "", 0., 1.764306*^7, 66.939, 28.1, 7.104, 
  4.458, 10581.936, 3.6, 140.448, 5.55, 2., 12.3, 80.635, 1.5, 77.01}, 
 {"ECU", "South America", "Ecuador", "2020-01-05", 0., 0., 0., 0., 0., 0., 
  0., 0., "", "", "", "", "", "", "", 0., 1.764306*^7, 66.939, 28.1, 7.104, 
  4.458, 10581.936, 3.6, 140.448, 5.55, 2., 12.3, 80.635, 1.5, 77.01}, 
 {"ECU", "South America", "Ecuador", "2020-01-06", 0., 0., 0., 0., 0., 0., 
  0., 0., "", "", "", "", "", "", "", 0., 1.764306*^7, 66.939, 28.1, 7.104, 
  4.458, 10581.936, 3.6, 140.448, 5.55, 2., 12.3, 80.635, 1.5, 77.01}, 
 {"ECU", "South America", "Ecuador", "2020-01-07", 0., 0., 0., 0., 0., 0., 
  0., 0., "", "", "", "", "", "", "", 0., 1.764306*^7, 66.939, 28.1, 7.104, 
  4.458, 10581.936, 3.6, 140.448, 5.55, 2., 12.3, 80.635, 1.5, 77.01}, 
 {"ECU", "South America", "Ecuador", "2020-01-08", 0., 0., 0., 0., 0., 0., 
  0., 0., "", "", "", "", "", "", "", 0., 1.764306*^7, 66.939, 28.1, 7.104, 
  4.458, 10581.936, 3.6, 140.448, 5.55, 2., 12.3, 80.635, 1.5, 77.01}, 
 {"ECU", "South America", "Ecuador", "2020-01-09", 0., 0., 0., 0., 0., 0., 
  0., 0., "", "", "", "", "", "", "", 0., 1.764306*^7, 66.939, 28.1, 7.104, 
  4.458, 10581.936, 3.6, 140.448, 5.55, 2., 12.3, 80.635, 1.5, 77.01}, 
 {"ECU", "South America", "Ecuador", "2020-01-10", 0., 0., 0., 0., 0., 0., 
  0., 0., "", "", "", "", "", "", "", 0., 1.764306*^7, 66.939, 28.1, 7.104, 
  4.458, 10581.936, 3.6, 140.448, 5.55, 2., 12.3, 80.635, 1.5, 77.01}, 
 {"ECU", "South America", "Ecuador", "2020-01-11", 0., 0., 0., 0., 0., 0., 
  0., 0., "", "", "", "", "", "", "", 0., 1.764306*^7, 66.939, 28.1, 7.104, 
  4.458, 10581.936, 3.6, 140.448, 5.55, 2., 12.3, 80.635, 1.5, 77.01}, 
 {"ECU", "South America", "Ecuador", "2020-01-12", 0., 0., 0., 0., 0., 0., 
  0., 0., "", "", "", "", "", "", "", 0., 1.764306*^7, 66.939, 28.1, 7.104, 
  4.458, 10581.936, 3.6, 140.448, 5.55, 2., 12.3, 80.635, 1.5, 77.01}, 
 {"ECU", "South America", "Ecuador", "2020-01-13", 0., 0., 0., 0., 0., 0., 
  0., 0., "", "", "", "", "", "", "", 0., 1.764306*^7, 66.939, 28.1, 7.104, 
  4.458, 10581.936, 3.6, 140.448, 5.55, 2., 12.3, 80.635, 1.5, 77.01}, 
 {"ECU", "South America", "Ecuador", "2020-01-14", 0., 0., 0., 0., 0., 0., 
  0., 0., "", "", "", "", "", "", "", 0., 1.764306*^7, 66.939, 28.1, 7.104, 
  4.458, 10581.936, 3.6, 140.448, 5.55, 2., 12.3, 80.635, 1.5, 77.01}, 
 {"ECU", "South America", "Ecuador", "2020-01-15", 0., 0., 0., 0., 0., 0., 
  0., 0., "", "", "", "", "", "", "", 0., 1.764306*^7, 66.939, 28.1, 7.104, 
  4.458, 10581.936, 3.6, 140.448, 5.55, 2., 12.3, 80.635, 1.5, 77.01}, 
 {"ECU", "South America", "Ecuador", "2020-01-16", 0., 0., 0., 0., 0., 0., 
  0., 0., "", "", "", "", "", "", "", 0., 1.764306*^7, 66.939, 28.1, 7.104, 
  4.458, 10581.936, 3.6, 140.448, 5.55, 2., 12.3, 80.635, 1.5, 77.01}, 
 {"ECU", "South America", "Ecuador", "2020-01-17", 0., 0., 0., 0., 0., 0., 
  0., 0., "", "", "", "", "", "", "", 0., 1.764306*^7, 66.939, 28.1, 7.104, 
  4.458, 10581.936, 3.6, 140.448, 5.55, 2., 12.3, 80.635, 1.5, 77.01}, 
 {"ECU", "South America", "Ecuador", "2020-01-18", 0., 0., 0., 0., 0., 0., 
  0., 0., "", "", "", "", "", "", "", 0., 1.764306*^7, 66.939, 28.1, 7.104, 
  4.458, 10581.936, 3.6, 140.448, 5.55, 2., 12.3, 80.635, 1.5, 77.01}, 
 {"ECU", "South America", "Ecuador", "2020-01-19", 0., 0., 0., 0., 0., 0., 
  0., 0., "", "", "", "", "", "", "", 0., 1.764306*^7, 66.939, 28.1, 7.104, 
  4.458, 10581.936, 3.6, 140.448, 5.55, 2., 12.3, 80.635, 1.5, 77.01}, 
 {"ECU", "South America", "Ecuador", "2020-01-20", 0., 0., 0., 0., 0., 0., 
  0., 0., "", "", "", "", "", "", "", 0., 1.764306*^7, 66.939, 28.1, 7.104, 
  4.458, 10581.936, 3.6, 140.448, 5.55, 2., 12.3, 80.635, 1.5, 77.01}, 
 {"ECU", "South America", "Ecuador", "2020-01-21", 0., 0., 0., 0., 0., 0., 
  0., 0., "", "", "", "", "", "", "", 0., 1.764306*^7, 66.939, 28.1, 7.104, 
  4.458, 10581.936, 3.6, 140.448, 5.55, 2., 12.3, 80.635, 1.5, 77.01}, 
 {"ECU", "South America", "Ecuador", "2020-01-22", 0., 0., 0., 0., 0., 0., 
  0., 0., "", "", "", "", "", "", "", 0., 1.764306*^7, 66.939, 28.1, 7.104, 
  4.458, 10581.936, 3.6, 140.448, 5.55, 2., 12.3, 80.635, 1.5, 77.01}, 
 {"ECU", "South America", "Ecuador", "2020-01-23", 0., 0., 0., 0., 0., 0., 
  0., 0., "", "", "", "", "", "", "", 0., 1.764306*^7, 66.939, 28.1, 7.104, 
  4.458, 10581.936, 3.6, 140.448, 5.55, 2., 12.3, 80.635, 1.5, 77.01}, 
 {"ECU", "South America", "Ecuador", "2020-01-24", 0., 0., 0., 0., 0., 0., 
  0., 0., "", "", "", "", "", "", "", 0., 1.764306*^7, 66.939, 28.1, 7.104, 
  4.458, 10581.936, 3.6, 140.448, 5.55, 2., 12.3, 80.635, 1.5, 77.01}, 
 {"ECU", "South America", "Ecuador", "2020-01-25", 0., 0., 0., 0., 0., 0., 
  0., 0., "", "", "", "", "", "", "", 0., 1.764306*^7, 66.939, 28.1, 7.104, 
  4.458, 10581.936, 3.6, 140.448, 5.55, 2., 12.3, 80.635, 1.5, 77.01}, 
 {"ECU", "South America", "Ecuador", "2020-01-26", 0., 0., 0., 0., 0., 0., 
  0., 0., "", "", "", "", "", "", "", 5.56, 1.764306*^7, 66.939, 28.1, 7.104, 
  4.458, 10581.936, 3.6, 140.448, 5.55, 2., 12.3, 80.635, 1.5, 77.01}, 
 {"ECU", "South America", "Ecuador", "2020-01-27", 0., 0., 0., 0., 0., 0., 
  0., 0., "", "", "", "", "", "", "", 5.56, 1.764306*^7, 66.939, 28.1, 7.104, 
  4.458, 10581.936, 3.6, 140.448, 5.55, 2., 12.3, 80.635, 1.5, 77.01}, 
 {"ECU", "South America", "Ecuador", "2020-01-28", 0., 0., 0., 0., 0., 0., 
  0., 0., "", "", "", "", "", "", "", 5.56, 1.764306*^7, 66.939, 28.1, 7.104, 
  4.458, 10581.936, 3.6, 140.448, 5.55, 2., 12.3, 80.635, 1.5, 77.01}, 
 {"ECU", "South America", "Ecuador", "2020-01-29", 0., 0., 0., 0., 0., 0., 
  0., 0., "", "", "", "", "", "", "", 5.56, 1.764306*^7, 66.939, 28.1, 7.104, 
  4.458, 10581.936, 3.6, 140.448, 5.55, 2., 12.3, 80.635, 1.5, 77.01}, 
 {"ECU", "South America", "Ecuador", "2020-01-30", 0., 0., 0., 0., 0., 0., 
  0., 0., "", "", "", "", "", "", "", 5.56, 1.764306*^7, 66.939, 28.1, 7.104, 
  4.458, 10581.936, 3.6, 140.448, 5.55, 2., 12.3, 80.635, 1.5, 77.01}, 
 {"ECU", "South America", "Ecuador", "2020-01-31", 0., 0., 0., 0., 0., 0., 
  0., 0., "", "", "", "", "", "", "", 5.56, 1.764306*^7, 66.939, 28.1, 7.104, 
  4.458, 10581.936, 3.6, 140.448, 5.55, 2., 12.3, 80.635, 1.5, 77.01}, 
 {"ECU", "South America", "Ecuador", "2020-02-01", 0., 0., 0., 0., 0., 0., 
  0., 0., "", "", "", "", "", "", "", 5.56, 1.764306*^7, 66.939, 28.1, 7.104, 
  4.458, 10581.936, 3.6, 140.448, 5.55, 2., 12.3, 80.635, 1.5, 77.01}, 
 {"ECU", "South America", "Ecuador", "2020-02-02", 0., 0., 0., 0., 0., 0., 
  0., 0., "", "", "", "", "", "", "", 5.56, 1.764306*^7, 66.939, 28.1, 7.104, 
  4.458, 10581.936, 3.6, 140.448, 5.55, 2., 12.3, 80.635, 1.5, 77.01}, 
 {"ECU", "South America", "Ecuador", "2020-02-03", 0., 0., 0., 0., 0., 0., 
  0., 0., "", "", "", "", "", "", "", 5.56, 1.764306*^7, 66.939, 28.1, 7.104, 
  4.458, 10581.936, 3.6, 140.448, 5.55, 2., 12.3, 80.635, 1.5, 77.01}, 
 {"ECU", "South America", "Ecuador", "2020-02-04", 0., 0., 0., 0., 0., 0., 
  0., 0., "", "", "", "", "", "", "", 5.56, 1.764306*^7, 66.939, 28.1, 7.104, 
  4.458, 10581.936, 3.6, 140.448, 5.55, 2., 12.3, 80.635, 1.5, 77.01}, 
 {"ECU", "South America", "Ecuador", "2020-02-05", 0., 0., 0., 0., 0., 0., 
  0., 0., "", "", "", "", "", "", "", 5.56, 1.764306*^7, 66.939, 28.1, 7.104, 
  4.458, 10581.936, 3.6, 140.448, 5.55, 2., 12.3, 80.635, 1.5, 77.01}, 
 {"ECU", "South America", "Ecuador", "2020-02-06", 0., 0., 0., 0., 0., 0., 
  0., 0., "", "", "", "", "", "", "", 5.56, 1.764306*^7, 66.939, 28.1, 7.104, 
  4.458, 10581.936, 3.6, 140.448, 5.55, 2., 12.3, 80.635, 1.5, 77.01}, 
 {"ECU", "South America", "Ecuador", "2020-02-07", 0., 0., 0., 0., 0., 0., 
  0., 0., "", "", "", "", "", "", "", 5.56, 1.764306*^7, 66.939, 28.1, 7.104, 
  4.458, 10581.936, 3.6, 140.448, 5.55, 2., 12.3, 80.635, 1.5, 77.01}, 
 {"ECU", "South America", "Ecuador", "2020-02-08", 0., 0., 0., 0., 0., 0., 
  0., 0., "", "", "", "", "", "", "", 5.56, 1.764306*^7, 66.939, 28.1, 7.104, 
  4.458, 10581.936, 3.6, 140.448, 5.55, 2., 12.3, 80.635, 1.5, 77.01}, 
 {"ECU", "South America", "Ecuador", "2020-02-09", 0., 0., 0., 0., 0., 0., 
  0., 0., "", "", "", "", "", "", "", 5.56, 1.764306*^7, 66.939, 28.1, 7.104, 
  4.458, 10581.936, 3.6, 140.448, 5.55, 2., 12.3, 80.635, 1.5, 77.01}, 
 {"ECU", "South America", "Ecuador", "2020-02-10", 0., 0., 0., 0., 0., 0., 
  0., 0., "", "", "", "", "", "", "", 5.56, 1.764306*^7, 66.939, 28.1, 7.104, 
  4.458, 10581.936, 3.6, 140.448, 5.55, 2., 12.3, 80.635, 1.5, 77.01}, 
 {"ECU", "South America", "Ecuador", "2020-02-11", 0., 0., 0., 0., 0., 0., 
  0., 0., "", "", "", "", "", "", "", 5.56, 1.764306*^7, 66.939, 28.1, 7.104, 
  4.458, 10581.936, 3.6, 140.448, 5.55, 2., 12.3, 80.635, 1.5, 77.01}, 
 {"ECU", "South America", "Ecuador", "2020-02-12", 0., 0., 0., 0., 0., 0., 
  0., 0., "", "", "", "", "", "", "", 5.56, 1.764306*^7, 66.939, 28.1, 7.104, 
  4.458, 10581.936, 3.6, 140.448, 5.55, 2., 12.3, 80.635, 1.5, 77.01}, 
 {"ECU", "South America", "Ecuador", "2020-02-13", 0., 0., 0., 0., 0., 0., 
  0., 0., "", "", "", "", "", "", "", 5.56, 1.764306*^7, 66.939, 28.1, 7.104, 
  4.458, 10581.936, 3.6, 140.448, 5.55, 2., 12.3, 80.635, 1.5, 77.01}, 
 {"ECU", "South America", "Ecuador", "2020-02-14", 0., 0., 0., 0., 0., 0., 
  0., 0., "", "", "", "", "", "", "", 5.56, 1.764306*^7, 66.939, 28.1, 7.104, 
  4.458, 10581.936, 3.6, 140.448, 5.55, 2., 12.3, 80.635, 1.5, 77.01}, 
 {"ECU", "South America", "Ecuador", "2020-02-15", 0., 0., 0., 0., 0., 0., 
  0., 0., "", "", "", "", "", "", "", 5.56, 1.764306*^7, 66.939, 28.1, 7.104, 
  4.458, 10581.936, 3.6, 140.448, 5.55, 2., 12.3, 80.635, 1.5, 77.01}, 
 {"ECU", "South America", "Ecuador", "2020-02-16", 0., 0., 0., 0., 0., 0., 
  0., 0., "", "", "", "", "", "", "", 5.56, 1.764306*^7, 66.939, 28.1, 7.104, 
  4.458, 10581.936, 3.6, 140.448, 5.55, 2., 12.3, 80.635, 1.5, 77.01}, 
 {"ECU", "South America", "Ecuador", "2020-02-17", 0., 0., 0., 0., 0., 0., 
  0., 0., "", "", "", "", "", "", "", 5.56, 1.764306*^7, 66.939, 28.1, 7.104, 
  4.458, 10581.936, 3.6, 140.448, 5.55, 2., 12.3, 80.635, 1.5, 77.01}, 
 {"ECU", "South America", "Ecuador", "2020-02-18", 0., 0., 0., 0., 0., 0., 
  0., 0., "", "", "", "", "", "", "", 5.56, 1.764306*^7, 66.939, 28.1, 7.104, 
  4.458, 10581.936, 3.6, 140.448, 5.55, 2., 12.3, 80.635, 1.5, 77.01}, 
 {"ECU", "South America", "Ecuador", "2020-02-19", 0., 0., 0., 0., 0., 0., 
  0., 0., "", "", "", "", "", "", "", 5.56, 1.764306*^7, 66.939, 28.1, 7.104, 
  4.458, 10581.936, 3.6, 140.448, 5.55, 2., 12.3, 80.635, 1.5, 77.01}, 
 {"ECU", "South America", "Ecuador", "2020-02-20", 0., 0., 0., 0., 0., 0., 
  0., 0., "", "", "", "", "", "", "", 5.56, 1.764306*^7, 66.939, 28.1, 7.104, 
  4.458, 10581.936, 3.6, 140.448, 5.55, 2., 12.3, 80.635, 1.5, 77.01}, 
 {"ECU", "South America", "Ecuador", "2020-02-21", 0., 0., 0., 0., 0., 0., 
  0., 0., "", "", "", "", "", "", "", 5.56, 1.764306*^7, 66.939, 28.1, 7.104, 
  4.458, 10581.936, 3.6, 140.448, 5.55, 2., 12.3, 80.635, 1.5, 77.01}, 
 {"ECU", "South America", "Ecuador", "2020-02-22", 0., 0., 0., 0., 0., 0., 
  0., 0., "", "", "", "", "", "", "", 5.56, 1.764306*^7, 66.939, 28.1, 7.104, 
  4.458, 10581.936, 3.6, 140.448, 5.55, 2., 12.3, 80.635, 1.5, 77.01}, 
 {"ECU", "South America", "Ecuador", "2020-02-23", 0., 0., 0., 0., 0., 0., 
  0., 0., "", "", "", "", "", "", "", 5.56, 1.764306*^7, 66.939, 28.1, 7.104, 
  4.458, 10581.936, 3.6, 140.448, 5.55, 2., 12.3, 80.635, 1.5, 77.01}, 
 {"ECU", "South America", "Ecuador", "2020-02-24", 0., 0., 0., 0., 0., 0., 
  0., 0., "", "", "", "", "", "", "", 5.56, 1.764306*^7, 66.939, 28.1, 7.104, 
  4.458, 10581.936, 3.6, 140.448, 5.55, 2., 12.3, 80.635, 1.5, 77.01}, 
 {"ECU", "South America", "Ecuador", "2020-02-25", 0., 0., 0., 0., 0., 0., 
  0., 0., "", "", "", "", "", "", "", 5.56, 1.764306*^7, 66.939, 28.1, 7.104, 
  4.458, 10581.936, 3.6, 140.448, 5.55, 2., 12.3, 80.635, 1.5, 77.01}, 
 {"ECU", "South America", "Ecuador", "2020-02-26", 0., 0., 0., 0., 0., 0., 
  0., 0., "", "", "", "", "", "", "", 5.56, 1.764306*^7, 66.939, 28.1, 7.104, 
  4.458, 10581.936, 3.6, 140.448, 5.55, 2., 12.3, 80.635, 1.5, 77.01}, 
 {"ECU", "South America", "Ecuador", "2020-02-27", 0., 0., 0., 0., 0., 0., 
  0., 0., "", "", "", "", "", "", "", 5.56, 1.764306*^7, 66.939, 28.1, 7.104, 
  4.458, 10581.936, 3.6, 140.448, 5.55, 2., 12.3, 80.635, 1.5, 77.01}, 
 {"ECU", "South America", "Ecuador", "2020-02-28", 0., 0., 0., 0., 0., 0., 
  0., 0., "", "", "", "", "", "", "", 5.56, 1.764306*^7, 66.939, 28.1, 7.104, 
  4.458, 10581.936, 3.6, 140.448, 5.55, 2., 12.3, 80.635, 1.5, 77.01}, 
 {"ECU", "South America", "Ecuador", "2020-02-29", 0., 0., 0., 0., 0., 0., 
  0., 0., "", "", "", "", "", "", "", 5.56, 1.764306*^7, 66.939, 28.1, 7.104, 
  4.458, 10581.936, 3.6, 140.448, 5.55, 2., 12.3, 80.635, 1.5, 77.01}, 
 {"ECU", "South America", "Ecuador", "2020-03-01", 1., 1., 0., 0., 0.057, 
  0.057, 0., 0., "", "", "", "", "", "", "", 5.56, 1.764306*^7, 66.939, 28.1, 
  7.104, 4.458, 10581.936, 3.6, 140.448, 5.55, 2., 12.3, 80.635, 1.5, 77.01}, 
 {"ECU", "South America", "Ecuador", "2020-03-02", 6., 5., 0., 0., 0.34, 
  0.283, 0., 0., "", "", "", "", "", "", "", 8.33, 1.764306*^7, 66.939, 28.1, 
  7.104, 4.458, 10581.936, 3.6, 140.448, 5.55, 2., 12.3, 80.635, 1.5, 77.01}, 
 {"ECU", "South America", "Ecuador", "2020-03-03", 7., 1., 0., 0., 0.397, 
  0.057, 0., 0., "", "", "", "", "", "", "", 8.33, 1.764306*^7, 66.939, 28.1, 
  7.104, 4.458, 10581.936, 3.6, 140.448, 5.55, 2., 12.3, 80.635, 1.5, 77.01}, 
 {"ECU", "South America", "Ecuador", "2020-03-05", 10., 3., 0., 0., 0.567, 
  0.17, 0., 0., "", "", "", "", "", "", "", 8.33, 1.764306*^7, 66.939, 28.1, 
  7.104, 4.458, 10581.936, 3.6, 140.448, 5.55, 2., 12.3, 80.635, 1.5, 77.01}, 
 {"ECU", "South America", "Ecuador", "2020-03-06", 13., 3., 0., 0., 0.737, 
  0.17, 0., 0., "", "", "", "", "", "", "", 8.33, 1.764306*^7, 66.939, 28.1, 
  7.104, 4.458, 10581.936, 3.6, 140.448, 5.55, 2., 12.3, 80.635, 1.5, 77.01}, 
 {"ECU", "South America", "Ecuador", "2020-03-09", 14., 1., 0., 0., 0.794, 
  0.057, 0., 0., "", "", "", "", "", "", "", 8.33, 1.764306*^7, 66.939, 28.1, 
  7.104, 4.458, 10581.936, 3.6, 140.448, 5.55, 2., 12.3, 80.635, 1.5, 77.01}, 
 {"ECU", "South America", "Ecuador", "2020-03-10", 15., 1., 0., 0., 0.85, 
  0.057, 0., 0., "", "", "", "", "", "", "", 8.33, 1.764306*^7, 66.939, 28.1, 
  7.104, 4.458, 10581.936, 3.6, 140.448, 5.55, 2., 12.3, 80.635, 1.5, 77.01}, 
 {"ECU", "South America", "Ecuador", "2020-03-11", 17., 2., 0., 0., 0.964, 
  0.113, 0., 0., "", "", "", "", "", "", "", 8.33, 1.764306*^7, 66.939, 28.1, 
  7.104, 4.458, 10581.936, 3.6, 140.448, 5.55, 2., 12.3, 80.635, 1.5, 77.01}, 
 {"ECU", "South America", "Ecuador", "2020-03-14", 23., 6., 1., 1., 1.304, 
  0.34, 0.057, 0.057, "", "", "", "", "", "", "", 36.11, 1.764306*^7, 66.939, 
  28.1, 7.104, 4.458, 10581.936, 3.6, 140.448, 5.55, 2., 12.3, 80.635, 1.5, 
  77.01}, {"ECU", "South America", "Ecuador", "2020-03-15", 28., 5., 2., 1., 
  1.587, 0.283, 0.113, 0.057, "", "", "", "", "", "", "", 52.78, 1.764306*^7, 
  66.939, 28.1, 7.104, 4.458, 10581.936, 3.6, 140.448, 5.55, 2., 12.3, 
  80.635, 1.5, 77.01}, {"ECU", "South America", "Ecuador", "2020-03-16", 37., 
  9., 2., 0., 2.097, 0.51, 0.113, 0., "", "", "", "", "", "", "", 52.78, 
  1.764306*^7, 66.939, 28.1, 7.104, 4.458, 10581.936, 3.6, 140.448, 5.55, 2., 
  12.3, 80.635, 1.5, 77.01}, {"ECU", "South America", "Ecuador", 
  "2020-03-17", 58., 21., 2., 0., 3.287, 1.19, 0.113, 0., "", "", "", "", "", 
  "", "", 93.52, 1.764306*^7, 66.939, 28.1, 7.104, 4.458, 10581.936, 3.6, 
  140.448, 5.55, 2., 12.3, 80.635, 1.5, 77.01}, 
 {"ECU", "South America", "Ecuador", "2020-03-18", 111., 53., 2., 0., 6.291, 
  3.004, 0.113, 0., 480., "", 0.027, "", "", "", "units unclear", 93.52, 
  1.764306*^7, 66.939, 28.1, 7.104, 4.458, 10581.936, 3.6, 140.448, 5.55, 2., 
  12.3, 80.635, 1.5, 77.01}, {"ECU", "South America", "Ecuador", 
  "2020-03-19", 168., 57., 3., 1., 9.522, 3.231, 0.17, 0.057, 672., 192., 
  0.038, 0.011, "", "", "units unclear", 93.52, 1.764306*^7, 66.939, 28.1, 
  7.104, 4.458, 10581.936, 3.6, 140.448, 5.55, 2., 12.3, 80.635, 1.5, 77.01}, 
 {"ECU", "South America", "Ecuador", "2020-03-20", 199., 31., 3., 0., 11.279, 
  1.757, 0.17, 0., 959., 287., 0.054, 0.016, "", "", "units unclear", 93.52, 
  1.764306*^7, 66.939, 28.1, 7.104, 4.458, 10581.936, 3.6, 140.448, 5.55, 2., 
  12.3, 80.635, 1.5, 77.01}, {"ECU", "South America", "Ecuador", 
  "2020-03-21", 426., 227., 7., 4., 24.145, 12.866, 0.397, 0.227, 1181., 
  222., 0.067, 0.013, "", "", "units unclear", 93.52, 1.764306*^7, 66.939, 
  28.1, 7.104, 4.458, 10581.936, 3.6, 140.448, 5.55, 2., 12.3, 80.635, 1.5, 
  77.01}, {"ECU", "South America", "Ecuador", "2020-03-22", 532., 106., 7., 
  0., 30.153, 6.008, 0.397, 0., 1661., 480., 0.094, 0.027, "", "", 
  "units unclear", 93.52, 1.764306*^7, 66.939, 28.1, 7.104, 4.458, 10581.936, 
  3.6, 140.448, 5.55, 2., 12.3, 80.635, 1.5, 77.01}, 
 {"ECU", "South America", "Ecuador", "2020-03-23", 789., 257., 14., 7., 
  44.72, 14.567, 0.794, 0.397, 2072., 411., 0.117, 0.023, "", "", 
  "units unclear", 93.52, 1.764306*^7, 66.939, 28.1, 7.104, 4.458, 10581.936, 
  3.6, 140.448, 5.55, 2., 12.3, 80.635, 1.5, 77.01}, 
 {"ECU", "South America", "Ecuador", "2020-03-24", 981., 192., 18., 4., 
  55.603, 10.882, 1.02, 0.227, 2307., 235., 0.131, 0.013, "", "", 
  "units unclear", 93.52, 1.764306*^7, 66.939, 28.1, 7.104, 4.458, 10581.936, 
  3.6, 140.448, 5.55, 2., 12.3, 80.635, 1.5, 77.01}, 
 {"ECU", "South America", "Ecuador", "2020-03-25", 1082., 101., 27., 9., 
  61.327, 5.725, 1.53, 0.51, 2598., 291., 0.147, 0.016, 303., 0.017, 
  "units unclear", 93.52, 1.764306*^7, 66.939, 28.1, 7.104, 4.458, 10581.936, 
  3.6, 140.448, 5.55, 2., 12.3, 80.635, 1.5, 77.01}, 
 {"ECU", "South America", "Ecuador", "2020-03-26", 1211., 129., 29., 2., 
  68.639, 7.312, 1.644, 0.113, 3125., 527., 0.177, 0.03, 350., 0.02, 
  "units unclear", 93.52, 1.764306*^7, 66.939, 28.1, 7.104, 4.458, 10581.936, 
  3.6, 140.448, 5.55, 2., 12.3, 80.635, 1.5, 77.01}, 
 {"ECU", "South America", "Ecuador", "2020-03-27", 1403., 192., 34., 5., 
  79.521, 10.882, 1.927, 0.283, 3568., 443., 0.202, 0.025, 373., 0.021, 
  "units unclear", 93.52, 1.764306*^7, 66.939, 28.1, 7.104, 4.458, 10581.936, 
  3.6, 140.448, 5.55, 2., 12.3, 80.635, 1.5, 77.01}, 
 {"ECU", "South America", "Ecuador", "2020-03-28", 1627., 224., 41., 7., 
  92.218, 12.696, 2.324, 0.397, 3935., 367., 0.223, 0.021, 393., 0.022, 
  "units unclear", 93.52, 1.764306*^7, 66.939, 28.1, 7.104, 4.458, 10581.936, 
  3.6, 140.448, 5.55, 2., 12.3, 80.635, 1.5, 77.01}, 
 {"ECU", "South America", "Ecuador", "2020-03-29", 1835., 208., 48., 7., 
  104.007, 11.789, 2.721, 0.397, 4123., 188., 0.234, 0.011, 352., 0.02, 
  "units unclear", 93.52, 1.764306*^7, 66.939, 28.1, 7.104, 4.458, 10581.936, 
  3.6, 140.448, 5.55, 2., 12.3, 80.635, 1.5, 77.01}, 
 {"ECU", "South America", "Ecuador", "2020-03-30", 1890., 55., 58., 10., 
  107.124, 3.117, 3.287, 0.567, 4219., 96., 0.239, 0.005, 307., 0.017, 
  "units unclear", 93.52, 1.764306*^7, 66.939, 28.1, 7.104, 4.458, 10581.936, 
  3.6, 140.448, 5.55, 2., 12.3, 80.635, 1.5, 77.01}, 
 {"ECU", "South America", "Ecuador", "2020-03-31", 1966., 76., 62., 4., 
  111.432, 4.308, 3.514, 0.227, 4828., 609., 0.274, 0.035, 360., 0.02, 
  "units unclear", 93.52, 1.764306*^7, 66.939, 28.1, 7.104, 4.458, 10581.936, 
  3.6, 140.448, 5.55, 2., 12.3, 80.635, 1.5, 77.01}, 
 {"ECU", "South America", "Ecuador", "2020-04-01", 2302., 336., 79., 17., 
  130.476, 19.044, 4.478, 0.964, 5591., 763., 0.317, 0.043, 428., 0.024, 
  "units unclear", 93.52, 1.764306*^7, 66.939, 28.1, 7.104, 4.458, 10581.936, 
  3.6, 140.448, 5.55, 2., 12.3, 80.635, 1.5, 77.01}, 
 {"ECU", "South America", "Ecuador", "2020-04-02", 2758., 456., 120., 41., 
  156.322, 25.846, 6.802, 2.324, 6302., 711., 0.357, 0.04, 454., 0.026, 
  "units unclear", 93.52, 1.764306*^7, 66.939, 28.1, 7.104, 4.458, 10581.936, 
  3.6, 140.448, 5.55, 2., 12.3, 80.635, 1.5, 77.01}, 
 {"ECU", "South America", "Ecuador", "2020-04-03", 3163., 405., 120., 0., 
  179.277, 22.955, 6.802, 0., 6656., 354., 0.377, 0.02, 441., 0.025, 
  "units unclear", 93.52, 1.764306*^7, 66.939, 28.1, 7.104, 4.458, 10581.936, 
  3.6, 140.448, 5.55, 2., 12.3, 80.635, 1.5, 77.01}, 
 {"ECU", "South America", "Ecuador", "2020-04-04", 3368., 205., 145., 25., 
  190.897, 11.619, 8.219, 1.417, 6834., 178., 0.387, 0.01, 414., 0.023, 
  "units unclear", 93.52, 1.764306*^7, 66.939, 28.1, 7.104, 4.458, 10581.936, 
  3.6, 140.448, 5.55, 2., 12.3, 80.635, 1.5, 77.01}, 
 {"ECU", "South America", "Ecuador", "2020-04-05", 3465., 97., 172., 27., 
  196.395, 5.498, 9.749, 1.53, 7249., 415., 0.411, 0.024, 447., 0.025, 
  "units unclear", 93.52, 1.764306*^7, 66.939, 28.1, 7.104, 4.458, 10581.936, 
  3.6, 140.448, 5.55, 2., 12.3, 80.635, 1.5, 77.01}, 
 {"ECU", "South America", "Ecuador", "2020-04-06", 3646., 181., 180., 8., 
  206.653, 10.259, 10.202, 0.453, 7590., 341., 0.43, 0.019, 482., 0.027, 
  "units unclear", 93.52, 1.764306*^7, 66.939, 28.1, 7.104, 4.458, 10581.936, 
  3.6, 140.448, 5.55, 2., 12.3, 80.635, 1.5, 77.01}, 
 {"ECU", "South America", "Ecuador", "2020-04-07", 3747., 101., 191., 11., 
  212.378, 5.725, 10.826, 0.623, 7951., 361., 0.451, 0.02, 446., 0.025, 
  "units unclear", 93.52, 1.764306*^7, 66.939, 28.1, 7.104, 4.458, 10581.936, 
  3.6, 140.448, 5.55, 2., 12.3, 80.635, 1.5, 77.01}, 
 {"ECU", "South America", "Ecuador", "2020-04-08", 3995., 248., 220., 29., 
  226.435, 14.057, 12.469, 1.644, 8658., 707., 0.491, 0.04, 438., 0.025, 
  "units unclear", 93.52, 1.764306*^7, 66.939, 28.1, 7.104, 4.458, 10581.936, 
  3.6, 140.448, 5.55, 2., 12.3, 80.635, 1.5, 77.01}, 
 {"ECU", "South America", "Ecuador", "2020-04-09", 4450., 455., 242., 22., 
  252.224, 25.789, 13.716, 1.247, 9639., 981., 0.546, 0.056, 477., 0.027, 
  "units unclear", 93.52, 1.764306*^7, 66.939, 28.1, 7.104, 4.458, 10581.936, 
  3.6, 140.448, 5.55, 2., 12.3, 80.635, 1.5, 77.01}, 
 {"ECU", "South America", "Ecuador", "2020-04-10", 4965., 515., 272., 30., 
  281.414, 29.19, 15.417, 1.7, 13657., 4018., 0.774, 0.228, 1000., 0.057, 
  "units unclear", 93.52, 1.764306*^7, 66.939, 28.1, 7.104, 4.458, 10581.936, 
  3.6, 140.448, 5.55, 2., 12.3, 80.635, 1.5, 77.01}, 
 {"ECU", "South America", "Ecuador", "2020-04-11", 7161., 2196., 297., 25., 
  405.882, 124.468, 16.834, 1.417, 14201., 544., 0.805, 0.031, 1052., 0.06, 
  "units unclear", 93.52, 1.764306*^7, 66.939, 28.1, 7.104, 4.458, 10581.936, 
  3.6, 140.448, 5.55, 2., 12.3, 80.635, 1.5, 77.01}, 
 {"ECU", "South America", "Ecuador", "2020-04-12", 7257., 96., 315., 18., 
  411.323, 5.441, 17.854, 1.02, 14584., 383., 0.827, 0.022, 1048., 0.059, 
  "units unclear", 93.52, 1.764306*^7, 66.939, 28.1, 7.104, 4.458, 10581.936, 
  3.6, 140.448, 5.55, 2., 12.3, 80.635, 1.5, 77.01}, 
 {"ECU", "South America", "Ecuador", "2020-04-13", 7466., 209., 333., 18., 
  423.169, 11.846, 18.874, 1.02, 14826., 242., 0.84, 0.014, 1034., 0.059, 
  "units unclear", 93.52, 1.764306*^7, 66.939, 28.1, 7.104, 4.458, 10581.936, 
  3.6, 140.448, 5.55, 2., 12.3, 80.635, 1.5, 77.01}, 
 {"ECU", "South America", "Ecuador", "2020-04-14", 7529., 63., 355., 22., 
  426.74, 3.571, 20.121, 1.247, 15098., 272., 0.856, 0.015, 1021., 0.058, 
  "units unclear", 93.52, 1.764306*^7, 66.939, 28.1, 7.104, 4.458, 10581.936, 
  3.6, 140.448, 5.55, 2., 12.3, 80.635, 1.5, 77.01}, 
 {"ECU", "South America", "Ecuador", "2020-04-15", 7603., 74., 355., 0., 
  430.934, 4.194, 20.121, 0., 15614., 516., 0.885, 0.029, 994., 0.056, 
  "units unclear", 93.52, 1.764306*^7, 66.939, 28.1, 7.104, 4.458, 10581.936, 
  3.6, 140.448, 5.55, 2., 12.3, 80.635, 1.5, 77.01}, 
 {"ECU", "South America", "Ecuador", "2020-04-16", 7858., 255., 388., 33., 
  445.388, 14.453, 21.992, 1.87, 16137., 523., 0.915, 0.03, 928., 0.053, 
  "units unclear", 93.52, 1.764306*^7, 66.939, 28.1, 7.104, 4.458, 10581.936, 
  3.6, 140.448, 5.55, 2., 12.3, 80.635, 1.5, 77.01}, 
 {"ECU", "South America", "Ecuador", "2020-04-17", 8225., 367., 403., 15., 
  466.189, 20.801, 22.842, 0.85, 16525., 388., 0.937, 0.022, 410., 0.023, 
  "units unclear", 93.52, 1.764306*^7, 66.939, 28.1, 7.104, 4.458, 10581.936, 
  3.6, 140.448, 5.55, 2., 12.3, 80.635, 1.5, 77.01}, 
 {"ECU", "South America", "Ecuador", "2020-04-18", 8450., 225., 421., 18., 
  478.942, 12.753, 23.862, 1.02, 17513., 988., 0.993, 0.056, 473., 0.027, 
  "units unclear", 93.52, 1.764306*^7, 66.939, 28.1, 7.104, 4.458, 10581.936, 
  3.6, 140.448, 5.55, 2., 12.3, 80.635, 1.5, 77.01}, 
 {"ECU", "South America", "Ecuador", "2020-04-19", 9022., 572., 456., 35., 
  511.363, 32.421, 25.846, 1.984, 18433., 920., 1.045, 0.052, 550., 0.031, 
  "units unclear", 93.52, 1.764306*^7, 66.939, 28.1, 7.104, 4.458, 10581.936, 
  3.6, 140.448, 5.55, 2., 12.3, 80.635, 1.5, 77.01}, 
 {"ECU", "South America", "Ecuador", "2020-04-20", 9468., 446., 474., 18., 
  536.642, 25.279, 26.866, 1.02, 19860., 1427., 1.126, 0.081, 719., 0.041, 
  "units unclear", 93.52, 1.764306*^7, 66.939, 28.1, 7.104, 4.458, 10581.936, 
  3.6, 140.448, 5.55, 2., 12.3, 80.635, 1.5, 77.01}, 
 {"ECU", "South America", "Ecuador", "2020-04-21", 10128., 660., 507., 33., 
  574.05, 37.408, 28.737, 1.87, 20480., 620., 1.161, 0.035, 769., 0.044, 
  "units unclear", 93.52, 1.764306*^7, 66.939, 28.1, 7.104, 4.458, 10581.936, 
  3.6, 140.448, 5.55, 2., 12.3, 80.635, 1.5, 77.01}, 
 {"ECU", "South America", "Ecuador", "2020-04-22", 10398., 270., 520., 13., 
  589.354, 15.303, 29.473, 0.737, 21607., 1127., 1.225, 0.064, 856., 0.049, 
  "units unclear", 93.52, 1.764306*^7, 66.939, 28.1, 7.104, 4.458, 10581.936, 
  3.6, 140.448, 5.55, 2., 12.3, 80.635, 1.5, 77.01}, 
 {"ECU", "South America", "Ecuador", "2020-04-23", 10850., 452., 537., 17., 
  614.973, 25.619, 30.437, 0.964, 23383., 1776., 1.325, 0.101, 1035., 0.059, 
  "units unclear", 93.52, 1.764306*^7, 66.939, 28.1, 7.104, 4.458, 10581.936, 
  3.6, 140.448, 5.55, 2., 12.3, 80.635, 1.5, 77.01}, 
 {"ECU", "South America", "Ecuador", "2020-04-24", 11183., 333., 560., 23., 
  633.847, 18.874, 31.741, 1.304, "", "", "", "", 1257., 0.071, 
  "units unclear", 93.52, 1.764306*^7, 66.939, 28.1, 7.104, 4.458, 10581.936, 
  3.6, 140.448, 5.55, 2., 12.3, 80.635, 1.5, 77.01}, 
 {"ECU", "South America", "Ecuador", "2020-04-25", 11183., 0., 576., 16., 
  633.847, 0., 32.647, 0.907, "", "", "", "", 1392., 0.079, "units unclear", 
  93.52, 1.764306*^7, 66.939, 28.1, 7.104, 4.458, 10581.936, 3.6, 140.448, 
  5.55, 2., 12.3, 80.635, 1.5, 77.01}, {"ECU", "South America", "Ecuador", 
  "2020-04-26", 11183., 0., 576., 0., 633.847, 0., 32.647, 0., "", "", "", 
  "", 1538., 0.087, "units unclear", 93.52, 1.764306*^7, 66.939, 28.1, 7.104, 
  4.458, 10581.936, 3.6, 140.448, 5.55, 2., 12.3, 80.635, 1.5, 77.01}, 
 {"ECU", "South America", "Ecuador", "2020-04-27", 22719., 11536., 576., 0., 
  1287.702, 653.855, 32.647, 0., 31134., "", 1.765, "", 1611., 0.091, 
  "units unclear", 93.52, 1.764306*^7, 66.939, 28.1, 7.104, 4.458, 10581.936, 
  3.6, 140.448, 5.55, 2., 12.3, 80.635, 1.5, 77.01}, 
 {"ECU", "South America", "Ecuador", "2020-04-28", 23240., 521., 663., 87., 
  1317.232, 29.53, 37.579, 4.931, 32460., 1326., 1.84, 0.075, 1711., 0.097, 
  "units unclear", 93.52, 1.764306*^7, 66.939, 28.1, 7.104, 4.458, 10581.936, 
  3.6, 140.448, 5.55, 2., 12.3, 80.635, 1.5, 77.01}, 
 {"ECU", "South America", "Ecuador", "2020-04-29", 24258., 1018., 871., 208., 
  1374.932, 57.7, 49.368, 11.789, 33684., 1224., 1.909, 0.069, 1725., 0.098, 
  "units unclear", 93.52, 1.764306*^7, 66.939, 28.1, 7.104, 4.458, 10581.936, 
  3.6, 140.448, 5.55, 2., 12.3, 80.635, 1.5, 77.01}, 
 {"ECU", "South America", "Ecuador", "2020-04-30", 24675., 417., 883., 12., 
  1398.567, 23.635, 50.048, 0.68, 34347., 663., 1.947, 0.038, 1566., 0.089, 
  "units unclear", 93.52, 1.764306*^7, 66.939, 28.1, 7.104, 4.458, 10581.936, 
  3.6, 140.448, 5.55, 2., 12.3, 80.635, 1.5, 77.01}, 
 {"ECU", "South America", "Ecuador", "2020-05-01", 24934., 259., 900., 17., 
  1413.247, 14.68, 51.012, 0.964, 37061., 2714., 2.101, 0.154, 1677., 0.095, 
  "units unclear", 93.52, 1.764306*^7, 66.939, 28.1, 7.104, 4.458, 10581.936, 
  3.6, 140.448, 5.55, 2., 12.3, 80.635, 1.5, 77.01}, 
 {"ECU", "South America", "Ecuador", "2020-05-02", 26336., 1402., 1063., 
  163., 1492.712, 79.465, 60.25, 9.239, 38924., 1863., 2.206, 0.106, 1666., 
  0.094, "units unclear", 93.52, 1.764306*^7, 66.939, 28.1, 7.104, 4.458, 
  10581.936, 3.6, 140.448, 5.55, 2., 12.3, 80.635, 1.5, 77.01}, 
 {"ECU", "South America", "Ecuador", "2020-05-03", 27464., 1128., 1371., 
  308., 1556.646, 63.934, 77.708, 17.457, 43727., 4803., 2.478, 0.272, 2076., 
  0.118, "units unclear", 93.52, 1.764306*^7, 66.939, 28.1, 7.104, 4.458, 
  10581.936, 3.6, 140.448, 5.55, 2., 12.3, 80.635, 1.5, 77.01}, 
 {"ECU", "South America", "Ecuador", "2020-05-04", 29538., 2074., 1564., 
  193., 1674.199, 117.553, 88.647, 10.939, 46260., 2533., 2.622, 0.144, 
  2161., 0.122, "units unclear", 86.11, 1.764306*^7, 66.939, 28.1, 7.104, 
  4.458, 10581.936, 3.6, 140.448, 5.55, 2., 12.3, 80.635, 1.5, 77.01}, 
 {"ECU", "South America", "Ecuador", "2020-05-05", 31881., 2343., 1569., 5., 
  1806.999, 132.8, 88.93, 0.283, "", "", "", "", 1729., 0.098, 
  "units unclear", 86.11, 1.764306*^7, 66.939, 28.1, 7.104, 4.458, 10581.936, 
  3.6, 140.448, 5.55, 2., 12.3, 80.635, 1.5, 77.01}, 
 {"ECU", "South America", "Ecuador", "2020-05-06", 31881., 0., 1569., 0., 
  1806.999, 0., 88.93, 0., 42870., "", 2.43, "", 1312., 0.074, 
  "units unclear", 86.11, 1.764306*^7, 66.939, 28.1, 7.104, 4.458, 10581.936, 
  3.6, 140.448, 5.55, 2., 12.3, 80.635, 1.5, 77.01}, 
 {"ECU", "South America", "Ecuador", "2020-05-07", 29420., -2461., 1618., 
  49., 1667.511, -139.488, 91.707, 2.777, 44373., 1503., 2.515, 0.085, 1432., 
  0.081, "units unclear", 86.11, 1.764306*^7, 66.939, 28.1, 7.104, 4.458, 
  10581.936, 3.6, 140.448, 5.55, 2., 12.3, 80.635, 1.5, 77.01}, 
 {"ECU", "South America", "Ecuador", "2020-05-08", 30298., 878., 1654., 36., 
  1717.276, 49.765, 93.748, 2.04, 40630., -3743., 2.303, -0.212, 510., 0.029, 
  "units unclear", 86.11, 1.764306*^7, 66.939, 28.1, 7.104, 4.458, 10581.936, 
  3.6, 140.448, 5.55, 2., 12.3, 80.635, 1.5, 77.01}, 
 {"ECU", "South America", "Ecuador", "2020-05-09", 28818., -1480., 1704., 
  50., 1633.39, -83.886, 96.582, 2.834, 41501., 871., 2.352, 0.049, 368., 
  0.021, "units unclear", 86.11, 1.764306*^7, 66.939, 28.1, 7.104, 4.458, 
  10581.936, 3.6, 140.448, 5.55, 2., 12.3, 80.635, 1.5, 77.01}, 
 {"ECU", "South America", "Ecuador", "2020-05-10", 29071., 253., 1717., 13., 
  1647.73, 14.34, 97.319, 0.737, 43315., 1814., 2.455, 0.103, "", "", 
  "units unclear", 86.11, 1.764306*^7, 66.939, 28.1, 7.104, 4.458, 10581.936, 
  3.6, 140.448, 5.55, 2., 12.3, 80.635, 1.5, 77.01}, 
 {"ECU", "South America", "Ecuador", "2020-05-11", 29559., 488., 2127., 410., 
  1675.39, 27.66, 120.557, 23.239, 41938., -1377., 2.377, -0.078, "", "", 
  "units unclear", 86.11, 1.764306*^7, 66.939, 28.1, 7.104, 4.458, 10581.936, 
  3.6, 140.448, 5.55, 2., 12.3, 80.635, 1.5, 77.01}, 
 {"ECU", "South America", "Ecuador", "2020-05-12", 29509., -50., 2145., 18., 
  1672.556, -2.834, 121.578, 1.02, 44188., 2250., 2.505, 0.128, "", "", 
  "units unclear", 86.11, 1.764306*^7, 66.939, 28.1, 7.104, 4.458, 10581.936, 
  3.6, 140.448, 5.55, 2., 12.3, 80.635, 1.5, 77.01}, 
 {"ECU", "South America", "Ecuador", "2020-05-13", 30419., 910., 2327., 182., 
  1724.134, 51.578, 131.893, 10.316, 44285., 97., 2.51, 0.005, 202., 0.011, 
  "units unclear", 86.11, 1.764306*^7, 66.939, 28.1, 7.104, 4.458, 10581.936, 
  3.6, 140.448, 5.55, 2., 12.3, 80.635, 1.5, 77.01}, 
 {"ECU", "South America", "Ecuador", "2020-05-14", 30486., 67., 2334., 7., 
  1727.932, 3.798, 132.29, 0.397, 44349., 64., 2.514, 0.004, "", "", 
  "units unclear", 86.11, 1.764306*^7, 66.939, 28.1, 7.104, 4.458, 10581.936, 
  3.6, 140.448, 5.55, 2., 12.3, 80.635, 1.5, 77.01}, 
 {"ECU", "South America", "Ecuador", "2020-05-15", 30502., 16., 2338., 4., 
  1728.838, 0.907, 132.517, 0.227, 47881., 3532., 2.714, 0.2, 1036., 0.059, 
  "units unclear", 86.11, 1.764306*^7, 66.939, 28.1, 7.104, 4.458, 10581.936, 
  3.6, 140.448, 5.55, 2., 12.3, 80.635, 1.5, 77.01}, 
 {"ECU", "South America", "Ecuador", "2020-05-16", 31467., 965., 2594., 256., 
  1783.534, 54.696, 147.027, 14.51, 50020., 2139., 2.835, 0.121, 1217., 
  0.069, "units unclear", 86.11, 1.764306*^7, 66.939, 28.1, 7.104, 4.458, 
  10581.936, 3.6, 140.448, 5.55, 2., 12.3, 80.635, 1.5, 77.01}, 
 {"ECU", "South America", "Ecuador", "2020-05-17", 32763., 1296., 2688., 94., 
  1856.991, 73.457, 152.355, 5.328, 51395., 1375., 2.913, 0.078, 1154., 
  0.065, "units unclear", 86.11, 1.764306*^7, 66.939, 28.1, 7.104, 4.458, 
  10581.936, 3.6, 140.448, 5.55, 2., 12.3, 80.635, 1.5, 77.01}, 
 {"ECU", "South America", "Ecuador", "2020-05-18", 33182., 419., 2736., 48., 
  1880.74, 23.749, 155.075, 2.721, 52712., 1317., 2.988, 0.075, 1539., 0.087, 
  "units unclear", 86.11, 1.764306*^7, 66.939, 28.1, 7.104, 4.458, 10581.936, 
  3.6, 140.448, 5.55, 2., 12.3, 80.635, 1.5, 77.01}, 
 {"ECU", "South America", "Ecuador", "2020-05-19", 33582., 400., 2799., 63., 
  1903.411, 22.672, 158.646, 3.571, 53813., 1101., 3.05, 0.062, 1375., 0.078, 
  "units unclear", 86.11, 1.764306*^7, 66.939, 28.1, 7.104, 4.458, 10581.936, 
  3.6, 140.448, 5.55, 2., 12.3, 80.635, 1.5, 77.01}, 
 {"ECU", "South America", "Ecuador", "2020-05-20", 34151., 569., 2839., 40., 
  1935.662, 32.251, 160.913, 2.267, 55384., 1571., 3.139, 0.089, 1586., 0.09, 
  "units unclear", 86.11, 1.764306*^7, 66.939, 28.1, 7.104, 4.458, 10581.936, 
  3.6, 140.448, 5.55, 2., 12.3, 80.635, 1.5, 77.01}, 
 {"ECU", "South America", "Ecuador", "2020-05-21", 34854., 703., 2888., 49., 
  1975.508, 39.846, 163.69, 2.777, 57126., 1742., 3.238, 0.099, 1825., 0.103, 
  "units unclear", 86.11, 1.764306*^7, 66.939, 28.1, 7.104, 4.458, 10581.936, 
  3.6, 140.448, 5.55, 2., 12.3, 80.635, 1.5, 77.01}, 
 {"ECU", "South America", "Ecuador", "2020-05-22", 35306., 452., 2939., 51., 
  2001.127, 25.619, 166.581, 2.891, 59535., 2409., 3.374, 0.137, 1665., 
  0.094, "units unclear", 86.11, 1.764306*^7, 66.939, 28.1, 7.104, 4.458, 
  10581.936, 3.6, 140.448, 5.55, 2., 12.3, 80.635, 1.5, 77.01}, 
 {"ECU", "South America", "Ecuador", "2020-05-23", 35828., 522., 3056., 117., 
  2030.713, 29.587, 173.213, 6.632, 60696., 1161., 3.44, 0.066, 1525., 0.086, 
  "units unclear", 86.11, 1.764306*^7, 66.939, 28.1, 7.104, 4.458, 10581.936, 
  3.6, 140.448, 5.55, 2., 12.3, 80.635, 1.5, 77.01}, 
 {"ECU", "South America", "Ecuador", "2020-05-24", 36258., 430., 3096., 40., 
  2055.086, 24.372, 175.48, 2.267, 61927., 1231., 3.51, 0.07, 1505., 0.085, 
  "units unclear", 86.11, 1.764306*^7, 66.939, 28.1, 7.104, 4.458, 10581.936, 
  3.6, 140.448, 5.55, 2., 12.3, 80.635, 1.5, 77.01}, 
 {"ECU", "South America", "Ecuador", "2020-05-25", 36756., 498., 3108., 12., 
  2083.312, 28.226, 176.16, 0.68, 64195., 2268., 3.639, 0.129, 1640., 0.093, 
  "units unclear", 86.11, 1.764306*^7, 66.939, 28.1, 7.104, 4.458, 10581.936, 
  3.6, 140.448, 5.55, 2., 12.3, 80.635, 1.5, 77.01}, 
 {"ECU", "South America", "Ecuador", "2020-05-26", 37355., 599., 3203., 95., 
  2117.263, 33.951, 181.544, 5.385, 64777., 582., 3.672, 0.033, 1566., 0.089, 
  "units unclear", 86.11, 1.764306*^7, 66.939, 28.1, 7.104, 4.458, 10581.936, 
  3.6, 140.448, 5.55, 2., 12.3, 80.635, 1.5, 77.01}, 
 {"ECU", "South America", "Ecuador", "2020-05-27", 37355., 0., 3203., 0., 
  2117.263, 0., 181.544, 0., 66360., 1583., 3.761, 0.09, 1568., 0.089, 
  "units unclear", 86.11, 1.764306*^7, 66.939, 28.1, 7.104, 4.458, 10581.936, 
  3.6, 140.448, 5.55, 2., 12.3, 80.635, 1.5, 77.01}, 
 {"ECU", "South America", "Ecuador", "2020-05-28", 38103., 748., 3275., 72., 
  2159.659, 42.396, 185.625, 4.081, 67139., 779., 3.805, 0.044, 1430., 0.081, 
  "units unclear", 86.11, 1.764306*^7, 66.939, 28.1, 7.104, 4.458, 10581.936, 
  3.6, 140.448, 5.55, 2., 12.3, 80.635, 1.5, 77.01}, 
 {"ECU", "South America", "Ecuador", "2020-05-29", 38471., 368., 3313., 38., 
  2180.517, 20.858, 187.779, 2.154, 67718., 579., 3.838, 0.033, 1169., 0.066, 
  "units unclear", 86.11, 1.764306*^7, 66.939, 28.1, 7.104, 4.458, 10581.936, 
  3.6, 140.448, 5.55, 2., 12.3, 80.635, 1.5, 77.01}, 
 {"ECU", "South America", "Ecuador", "2020-05-30", 38571., 100., 3334., 21., 
  2186.185, 5.668, 188.969, 1.19, 68231., 513., 3.867, 0.029, 1076., 0.061, 
  "units unclear", 86.11, 1.764306*^7, 66.939, 28.1, 7.104, 4.458, 10581.936, 
  3.6, 140.448, 5.55, 2., 12.3, 80.635, 1.5, 77.01}, 
 {"ECU", "South America", "Ecuador", "2020-05-31", 38571., 0., 3334., 0., 
  2186.185, 0., 188.969, 0., 68988., 757., 3.91, 0.043, 1009., 0.057, 
  "units unclear", 86.11, 1.764306*^7, 66.939, 28.1, 7.104, 4.458, 10581.936, 
  3.6, 140.448, 5.55, 2., 12.3, 80.635, 1.5, 77.01}, 
 {"ECU", "South America", "Ecuador", "2020-06-01", 39098., 527., 3358., 24., 
  2216.055, 29.87, 190.33, 1.36, 71422., 2434., 4.048, 0.138, 1032., 0.058, 
  "units unclear", 86.11, 1.764306*^7, 66.939, 28.1, 7.104, 4.458, 10581.936, 
  3.6, 140.448, 5.55, 2., 12.3, 80.635, 1.5, 77.01}, 
 {"ECU", "South America", "Ecuador", "2020-06-02", 39994., 896., 3394., 36., 
  2266.84, 50.785, 192.37, 2.04, 72769., 1347., 4.125, 0.076, 1142., 0.065, 
  "units unclear", 86.11, 1.764306*^7, 66.939, 28.1, 7.104, 4.458, 10581.936, 
  3.6, 140.448, 5.55, 2., 12.3, 80.635, 1.5, 77.01}, 
 {"ECU", "South America", "Ecuador", "2020-06-03", 40414., 420., 3438., 44., 
  2290.646, 23.805, 194.864, 2.494, 74728., 1959., 4.236, 0.111, 1195., 
  0.068, "units unclear", 86.11, 1.764306*^7, 66.939, 28.1, 7.104, 4.458, 
  10581.936, 3.6, 140.448, 5.55, 2., 12.3, 80.635, 1.5, 77.01}, 
 {"ECU", "South America", "Ecuador", "2020-06-04", 40966., 552., 3486., 48., 
  2321.933, 31.287, 197.585, 2.721, 76143., 1415., 4.316, 0.08, 1286., 0.073, 
  "units unclear", 86.11, 1.764306*^7, 66.939, 28.1, 7.104, 4.458, 10581.936, 
  3.6, 140.448, 5.55, 2., 12.3, 80.635, 1.5, 77.01}, 
 {"ECU", "South America", "Ecuador", "2020-06-05", 40966., 0., 3486., 0., 
  2321.933, 0., 197.585, 0., 78279., 2136., 4.437, 0.121, 1509., 0.086, 
  "units unclear", 86.11, 1.764306*^7, 66.939, 28.1, 7.104, 4.458, 10581.936, 
  3.6, 140.448, 5.55, 2., 12.3, 80.635, 1.5, 77.01}, 
 {"ECU", "South America", "Ecuador", "2020-06-06", 41575., 609., 3534., 48., 
  2356.451, 34.518, 200.305, 2.721, 79123., 844., 4.485, 0.048, 1556., 0.088, 
  "units unclear", 86.11, 1.764306*^7, 66.939, 28.1, 7.104, 4.458, 10581.936, 
  3.6, 140.448, 5.55, 2., 12.3, 80.635, 1.5, 77.01}, 
 {"ECU", "South America", "Ecuador", "2020-06-07", 42728., 1153., 3608., 74., 
  2421.802, 65.351, 204.5, 4.194, 80376., 1253., 4.556, 0.071, 1627., 0.092, 
  "units unclear", 86.11, 1.764306*^7, 66.939, 28.1, 7.104, 4.458, 10581.936, 
  3.6, 140.448, 5.55, 2., 12.3, 80.635, 1.5, 77.01}, 
 {"ECU", "South America", "Ecuador", "2020-06-08", 43120., 392., 3621., 13., 
  2444.02, 22.218, 205.237, 0.737, 80796., 420., 4.579, 0.024, 1339., 0.076, 
  "units unclear", 86.11, 1.764306*^7, 66.939, 28.1, 7.104, 4.458, 10581.936, 
  3.6, 140.448, 5.55, 2., 12.3, 80.635, 1.5, 77.01}, 
 {"ECU", "South America", "Ecuador", "2020-06-09", 43378., 258., 3642., 21., 
  2458.644, 14.623, 206.427, 1.19, 82279., 1483., 4.664, 0.084, 1359., 0.077, 
  "units unclear", 86.11, 1.764306*^7, 66.939, 28.1, 7.104, 4.458, 10581.936, 
  3.6, 140.448, 5.55, 2., 12.3, 80.635, 1.5, 77.01}, 
 {"ECU", "South America", "Ecuador", "2020-06-10", 43917., 539., 3690., 48., 
  2489.194, 30.55, 209.147, 2.721, 83400., 1121., 4.727, 0.064, 1239., 0.07, 
  "units unclear", 86.11, 1.764306*^7, 66.939, 28.1, 7.104, 4.458, 10581.936, 
  3.6, 140.448, 5.55, 2., 12.3, 80.635, 1.5, 77.01}, 
 {"ECU", "South America", "Ecuador", "2020-06-11", 44440., 523., 3720., 30., 
  2518.837, 29.643, 210.848, 1.7, 85592., 2192., 4.851, 0.124, 1350., 0.077, 
  "units unclear", 86.11, 1.764306*^7, 66.939, 28.1, 7.104, 4.458, 10581.936, 
  3.6, 140.448, 5.55, 2., 12.3, 80.635, 1.5, 77.01}, 
 {"ECU", "South America", "Ecuador", "2020-06-12", 44440., 0., 3720., 0., 
  2518.837, 0., 210.848, 0., 87561., 1969., 4.963, 0.112, 1326., 0.075, 
  "units unclear", 86.11, 1.764306*^7, 66.939, 28.1, 7.104, 4.458, 10581.936, 
  3.6, 140.448, 5.55, 2., 12.3, 80.635, 1.5, 77.01}, 
 {"ECU", "South America", "Ecuador", "2020-06-13", 45778., 1338., 3828., 
  108., 2594.675, 75.837, 216.969, 6.121, 88946., 1385., 5.041, 0.079, 1403., 
  0.08, "units unclear", 86.11, 1.764306*^7, 66.939, 28.1, 7.104, 4.458, 
  10581.936, 3.6, 140.448, 5.55, 2., 12.3, 80.635, 1.5, 77.01}, 
 {"ECU", "South America", "Ecuador", "2020-06-14", 46356., 578., 3874., 46., 
  2627.435, 32.761, 219.576, 2.607, 89842., 896., 5.092, 0.051, 1352., 0.077, 
  "units unclear", 86.11, 1.764306*^7, 66.939, 28.1, 7.104, 4.458, 10581.936, 
  3.6, 140.448, 5.55, 2., 12.3, 80.635, 1.5, 77.01}, 
 {"ECU", "South America", "Ecuador", "2020-06-15", 46751., 395., 3896., 22., 
  2649.824, 22.388, 220.823, 1.247, 91101., 1259., 5.164, 0.071, 1472., 
  0.083, "units unclear", 86.11, 1.764306*^7, 66.939, 28.1, 7.104, 4.458, 
  10581.936, 3.6, 140.448, 5.55, 2., 12.3, 80.635, 1.5, 77.01}, 
 {"ECU", "South America", "Ecuador", "2020-06-16", 47322., 571., 3929., 33., 
  2682.188, 32.364, 222.694, 1.87, 92964., 1863., 5.269, 0.106, 1526., 0.086, 
  "units unclear", 86.11, 1.764306*^7, 66.939, 28.1, 7.104, 4.458, 10581.936, 
  3.6, 140.448, 5.55, 2., 12.3, 80.635, 1.5, 77.01}, 
 {"ECU", "South America", "Ecuador", "2020-06-17", 47943., 621., 3970., 41., 
  2717.386, 35.198, 225.018, 2.324, 94226., 1262., 5.341, 0.072, 1547., 
  0.088, "units unclear", 86.11, 1.764306*^7, 66.939, 28.1, 7.104, 4.458, 
  10581.936, 3.6, 140.448, 5.55, 2., 12.3, 80.635, 1.5, 77.01}, 
 {"ECU", "South America", "Ecuador", "2020-06-18", 48490., 547., 4007., 37., 
  2748.389, 31.004, 227.115, 2.097, 95696., 1470., 5.424, 0.083, 1443., 
  0.082, "units unclear", 86.11, 1.764306*^7, 66.939, 28.1, 7.104, 4.458, 
  10581.936, 3.6, 140.448, 5.55, 2., 12.3, 80.635, 1.5, 77.01}, 
 {"ECU", "South America", "Ecuador", "2020-06-19", 49097., 607., 4087., 80., 
  2782.794, 34.404, 231.649, 4.534, 97575., 1879., 5.531, 0.107, 1431., 
  0.081, "units unclear", 82.41, 1.764306*^7, 66.939, 28.1, 7.104, 4.458, 
  10581.936, 3.6, 140.448, 5.55, 2., 12.3, 80.635, 1.5, 77.01}, 
 {"ECU", "South America", "Ecuador", "2020-06-20", 49731., 634., 4156., 69., 
  2818.729, 35.935, 235.56, 3.911, 99041., 1466., 5.614, 0.083, 1442., 0.082, 
  "units unclear", 82.41, 1.764306*^7, 66.939, 28.1, 7.104, 4.458, 10581.936, 
  3.6, 140.448, 5.55, 2., 12.3, 80.635, 1.5, 77.01}, 
 {"ECU", "South America", "Ecuador", "2020-06-21", 50183., 452., 4199., 43., 
  2844.348, 25.619, 237.997, 2.437, 100268., 1227., 5.683, 0.07, 1489., 
  0.084, "units unclear", 82.41, 1.764306*^7, 66.939, 28.1, 7.104, 4.458, 
  10581.936, 3.6, 140.448, 5.55, 2., 12.3, 80.635, 1.5, 77.01}, 
 {"ECU", "South America", "Ecuador", "2020-06-22", 50640., 457., 4223., 24., 
  2870.25, 25.903, 239.358, 1.36, 100756., 488., 5.711, 0.028, 1379., 0.078, 
  "units unclear", 82.41, 1.764306*^7, 66.939, 28.1, 7.104, 4.458, 10581.936, 
  3.6, 140.448, 5.55, 2., 12.3, 80.635, 1.5, 77.01}, 
 {"ECU", "South America", "Ecuador", "2020-06-23", 50640., 0., 4223., 0., 
  2870.25, 0., 239.358, 0., 102855., 2099., 5.83, 0.119, 1413., 0.08, 
  "units unclear", 82.41, 1.764306*^7, 66.939, 28.1, 7.104, 4.458, 10581.936, 
  3.6, 140.448, 5.55, 2., 12.3, 80.635, 1.5, 77.01}, 
 {"ECU", "South America", "Ecuador", "2020-06-24", 51643., 1003., 4274., 51., 
  2927.1, 56.85, 242.248, 2.891, 104572., 1717., 5.927, 0.097, 1478., 0.084, 
  "units unclear", 82.41, 1.764306*^7, 66.939, 28.1, 7.104, 4.458, 10581.936, 
  3.6, 140.448, 5.55, 2., 12.3, 80.635, 1.5, 77.01}, 
 {"ECU", "South America", "Ecuador", "2020-06-25", 52334., 691., 4309., 35., 
  2966.265, 39.166, 244.232, 1.984, 106476., 1904., 6.035, 0.108, 1540., 
  0.087, "units unclear", 82.41, 1.764306*^7, 66.939, 28.1, 7.104, 4.458, 
  10581.936, 3.6, 140.448, 5.55, 2., 12.3, 80.635, 1.5, 77.01}, 
 {"ECU", "South America", "Ecuador", "2020-06-26", 53156., 822., 4343., 34., 
  3012.856, 46.591, 246.159, 1.927, 108471., 1995., 6.148, 0.113, 1557., 
  0.088, "units unclear", 82.41, 1.764306*^7, 66.939, 28.1, 7.104, 4.458, 
  10581.936, 3.6, 140.448, 5.55, 2., 12.3, 80.635, 1.5, 77.01}, 
 {"ECU", "South America", "Ecuador", "2020-06-27", 53856., 700., 4406., 63., 
  3052.532, 39.676, 249.73, 3.571, 109939., 1468., 6.231, 0.083, 1557., 
  0.088, "units unclear", 82.41, 1.764306*^7, 66.939, 28.1, 7.104, 4.458, 
  10581.936, 3.6, 140.448, 5.55, 2., 12.3, 80.635, 1.5, 77.01}, 
 {"ECU", "South America", "Ecuador", "2020-06-28", 54574., 718., 4424., 18., 
  3093.228, 40.696, 250.75, 1.02, 111523., 1584., 6.321, 0.09, 1608., 0.091, 
  "units unclear", 82.41, 1.764306*^7, 66.939, 28.1, 7.104, 4.458, 10581.936, 
  3.6, 140.448, 5.55, 2., 12.3, 80.635, 1.5, 77.01}, 
 {"ECU", "South America", "Ecuador", "2020-06-29", 55255., 681., 4429., 5., 
  3131.826, 38.599, 251.034, 0.283, 112845., 1322., 6.396, 0.075, 1727., 
  0.098, "units unclear", 82.41, 1.764306*^7, 66.939, 28.1, 7.104, 4.458, 
  10581.936, 3.6, 140.448, 5.55, 2., 12.3, 80.635, 1.5, 77.01}, 
 {"ECU", "South America", "Ecuador", "2020-06-30", 55665., 410., 4502., 73., 
  3155.065, 23.239, 255.171, 4.138, 114910., 2065., 6.513, 0.117, 1722., 
  0.098, "units unclear", 82.41, 1.764306*^7, 66.939, 28.1, 7.104, 4.458, 
  10581.936, 3.6, 140.448, 5.55, 2., 12.3, 80.635, 1.5, 77.01}, 
 {"ECU", "South America", "Ecuador", "2020-07-01", 56432., 767., 4527., 25., 
  3198.538, 43.473, 256.588, 1.417, 117603., 2693., 6.666, 0.153, 1862., 
  0.106, "units unclear", 82.41, 1.764306*^7, 66.939, 28.1, 7.104, 4.458, 
  10581.936, 3.6, 140.448, 5.55, 2., 12.3, 80.635, 1.5, 77.01}, 
 {"ECU", "South America", "Ecuador", "2020-07-02", 58257., 1825., 4576., 49., 
  3301.978, 103.44, 259.365, 2.777, 120346., 2743., 6.821, 0.155, 1981., 
  0.112, "units unclear", 82.41, 1.764306*^7, 66.939, 28.1, 7.104, 4.458, 
  10581.936, 3.6, 140.448, 5.55, 2., 12.3, 80.635, 1.5, 77.01}, 
 {"ECU", "South America", "Ecuador", "2020-07-03", 59468., 1211., 4639., 63., 
  3370.617, 68.639, 262.936, 3.571, 122631., 2285., 6.951, 0.13, 2023., 
  0.115, "units unclear", 82.41, 1.764306*^7, 66.939, 28.1, 7.104, 4.458, 
  10581.936, 3.6, 140.448, 5.55, 2., 12.3, 80.635, 1.5, 77.01}, 
 {"ECU", "South America", "Ecuador", "2020-07-04", 60657., 1189., 4700., 61., 
  3438.009, 67.392, 266.394, 3.457, 124735., 2104., 7.07, 0.119, 2114., 0.12, 
  "units unclear", "", 1.764306*^7, 66.939, 28.1, 7.104, 4.458, 10581.936, 
  3.6, 140.448, 5.55, 2., 12.3, 80.635, 1.5, 77.01}, 
 {"ECU", "South America", "Ecuador", "2020-07-05", 61535., 878., 4769., 69., 
  3487.774, 49.765, 270.305, 3.911, 125734., 999., 7.127, 0.057, 2030., 
  0.115, "units unclear", "", 1.764306*^7, 66.939, 28.1, 7.104, 4.458, 
  10581.936, 3.6, 140.448, 5.55, 2., 12.3, 80.635, 1.5, 77.01}, 
 {"ECU", "South America", "Ecuador", "2020-07-06", 61958., 423., 4781., 12., 
  3511.749, 23.975, 270.985, 0.68, 126699., 965., 7.181, 0.055, 1979., 0.112, 
  "units unclear", "", 1.764306*^7, 66.939, 28.1, 7.104, 4.458, 10581.936, 
  3.6, 140.448, 5.55, 2., 12.3, 80.635, 1.5, 77.01}, 
 {"ECU", "South America", "Ecuador", "2020-07-07", 62380., 422., 4821., 40., 
  3535.668, 23.919, 273.252, 2.267, "", "", "", "", "", "", "", "", 
  1.764306*^7, 66.939, 28.1, 7.104, 4.458, 10581.936, 3.6, 140.448, 5.55, 2., 
  12.3, 80.635, 1.5, 77.01}, {"ECU", "South America", "Ecuador", 
  "2020-07-08", 63245., 865., 4873., 52., 3584.696, 49.028, 276.199, 2.947, 
  "", "", "", "", "", "", "", "", 1.764306*^7, 66.939, 28.1, 7.104, 4.458, 
  10581.936, 3.6, 140.448, 5.55, 2., 12.3, 80.635, 1.5, 77.01}, 
 {"EGY", "Africa", "Egypt", "2019-12-31", 0., 0., 0., 0., 0., 0., 0., 0., "", 
  "", "", "", "", "", "", "", 1.02334403*^8, 97.999, 25.3, 5.159, 2.891, 
  10550.206, 1.3, 525.432, 17.31, 0.2, 50.1, 89.827, 1.6, 71.99}, 
 {"EGY", "Africa", "Egypt", "2020-01-01", 0., 0., 0., 0., 0., 0., 0., 0., "", 
  "", "", "", "", "", "", 0., 1.02334403*^8, 97.999, 25.3, 5.159, 2.891, 
  10550.206, 1.3, 525.432, 17.31, 0.2, 50.1, 89.827, 1.6, 71.99}, 
 {"EGY", "Africa", "Egypt", "2020-01-02", 0., 0., 0., 0., 0., 0., 0., 0., "", 
  "", "", "", "", "", "", 0., 1.02334403*^8, 97.999, 25.3, 5.159, 2.891, 
  10550.206, 1.3, 525.432, 17.31, 0.2, 50.1, 89.827, 1.6, 71.99}, 
 {"EGY", "Africa", "Egypt", "2020-01-03", 0., 0., 0., 0., 0., 0., 0., 0., "", 
  "", "", "", "", "", "", 0., 1.02334403*^8, 97.999, 25.3, 5.159, 2.891, 
  10550.206, 1.3, 525.432, 17.31, 0.2, 50.1, 89.827, 1.6, 71.99}, 
 {"EGY", "Africa", "Egypt", "2020-01-04", 0., 0., 0., 0., 0., 0., 0., 0., "", 
  "", "", "", "", "", "", 0., 1.02334403*^8, 97.999, 25.3, 5.159, 2.891, 
  10550.206, 1.3, 525.432, 17.31, 0.2, 50.1, 89.827, 1.6, 71.99}, 
 {"EGY", "Africa", "Egypt", "2020-01-05", 0., 0., 0., 0., 0., 0., 0., 0., "", 
  "", "", "", "", "", "", 0., 1.02334403*^8, 97.999, 25.3, 5.159, 2.891, 
  10550.206, 1.3, 525.432, 17.31, 0.2, 50.1, 89.827, 1.6, 71.99}, 
 {"EGY", "Africa", "Egypt", "2020-01-06", 0., 0., 0., 0., 0., 0., 0., 0., "", 
  "", "", "", "", "", "", 0., 1.02334403*^8, 97.999, 25.3, 5.159, 2.891, 
  10550.206, 1.3, 525.432, 17.31, 0.2, 50.1, 89.827, 1.6, 71.99}, 
 {"EGY", "Africa", "Egypt", "2020-01-07", 0., 0., 0., 0., 0., 0., 0., 0., "", 
  "", "", "", "", "", "", 0., 1.02334403*^8, 97.999, 25.3, 5.159, 2.891, 
  10550.206, 1.3, 525.432, 17.31, 0.2, 50.1, 89.827, 1.6, 71.99}, 
 {"EGY", "Africa", "Egypt", "2020-01-08", 0., 0., 0., 0., 0., 0., 0., 0., "", 
  "", "", "", "", "", "", 0., 1.02334403*^8, 97.999, 25.3, 5.159, 2.891, 
  10550.206, 1.3, 525.432, 17.31, 0.2, 50.1, 89.827, 1.6, 71.99}, 
 {"EGY", "Africa", "Egypt", "2020-01-09", 0., 0., 0., 0., 0., 0., 0., 0., "", 
  "", "", "", "", "", "", 0., 1.02334403*^8, 97.999, 25.3, 5.159, 2.891, 
  10550.206, 1.3, 525.432, 17.31, 0.2, 50.1, 89.827, 1.6, 71.99}, 
 {"EGY", "Africa", "Egypt", "2020-01-10", 0., 0., 0., 0., 0., 0., 0., 0., "", 
  "", "", "", "", "", "", 0., 1.02334403*^8, 97.999, 25.3, 5.159, 2.891, 
  10550.206, 1.3, 525.432, 17.31, 0.2, 50.1, 89.827, 1.6, 71.99}, 
 {"EGY", "Africa", "Egypt", "2020-01-11", 0., 0., 0., 0., 0., 0., 0., 0., "", 
  "", "", "", "", "", "", 0., 1.02334403*^8, 97.999, 25.3, 5.159, 2.891, 
  10550.206, 1.3, 525.432, 17.31, 0.2, 50.1, 89.827, 1.6, 71.99}, 
 {"EGY", "Africa", "Egypt", "2020-01-12", 0., 0., 0., 0., 0., 0., 0., 0., "", 
  "", "", "", "", "", "", 0., 1.02334403*^8, 97.999, 25.3, 5.159, 2.891, 
  10550.206, 1.3, 525.432, 17.31, 0.2, 50.1, 89.827, 1.6, 71.99}, 
 {"EGY", "Africa", "Egypt", "2020-01-13", 0., 0., 0., 0., 0., 0., 0., 0., "", 
  "", "", "", "", "", "", 0., 1.02334403*^8, 97.999, 25.3, 5.159, 2.891, 
  10550.206, 1.3, 525.432, 17.31, 0.2, 50.1, 89.827, 1.6, 71.99}, 
 {"EGY", "Africa", "Egypt", "2020-01-14", 0., 0., 0., 0., 0., 0., 0., 0., "", 
  "", "", "", "", "", "", 0., 1.02334403*^8, 97.999, 25.3, 5.159, 2.891, 
  10550.206, 1.3, 525.432, 17.31, 0.2, 50.1, 89.827, 1.6, 71.99}, 
 {"EGY", "Africa", "Egypt", "2020-01-15", 0., 0., 0., 0., 0., 0., 0., 0., "", 
  "", "", "", "", "", "", 0., 1.02334403*^8, 97.999, 25.3, 5.159, 2.891, 
  10550.206, 1.3, 525.432, 17.31, 0.2, 50.1, 89.827, 1.6, 71.99}, 
 {"EGY", "Africa", "Egypt", "2020-01-16", 0., 0., 0., 0., 0., 0., 0., 0., "", 
  "", "", "", "", "", "", 0., 1.02334403*^8, 97.999, 25.3, 5.159, 2.891, 
  10550.206, 1.3, 525.432, 17.31, 0.2, 50.1, 89.827, 1.6, 71.99}, 
 {"EGY", "Africa", "Egypt", "2020-01-17", 0., 0., 0., 0., 0., 0., 0., 0., "", 
  "", "", "", "", "", "", 0., 1.02334403*^8, 97.999, 25.3, 5.159, 2.891, 
  10550.206, 1.3, 525.432, 17.31, 0.2, 50.1, 89.827, 1.6, 71.99}, 
 {"EGY", "Africa", "Egypt", "2020-01-18", 0., 0., 0., 0., 0., 0., 0., 0., "", 
  "", "", "", "", "", "", 0., 1.02334403*^8, 97.999, 25.3, 5.159, 2.891, 
  10550.206, 1.3, 525.432, 17.31, 0.2, 50.1, 89.827, 1.6, 71.99}, 
 {"EGY", "Africa", "Egypt", "2020-01-19", 0., 0., 0., 0., 0., 0., 0., 0., "", 
  "", "", "", "", "", "", 0., 1.02334403*^8, 97.999, 25.3, 5.159, 2.891, 
  10550.206, 1.3, 525.432, 17.31, 0.2, 50.1, 89.827, 1.6, 71.99}, 
 {"EGY", "Africa", "Egypt", "2020-01-20", 0., 0., 0., 0., 0., 0., 0., 0., "", 
  "", "", "", "", "", "", 0., 1.02334403*^8, 97.999, 25.3, 5.159, 2.891, 
  10550.206, 1.3, 525.432, 17.31, 0.2, 50.1, 89.827, 1.6, 71.99}, 
 {"EGY", "Africa", "Egypt", "2020-01-21", 0., 0., 0., 0., 0., 0., 0., 0., "", 
  "", "", "", "", "", "", 0., 1.02334403*^8, 97.999, 25.3, 5.159, 2.891, 
  10550.206, 1.3, 525.432, 17.31, 0.2, 50.1, 89.827, 1.6, 71.99}, 
 {"EGY", "Africa", "Egypt", "2020-01-22", 0., 0., 0., 0., 0., 0., 0., 0., "", 
  "", "", "", "", "", "", 0., 1.02334403*^8, 97.999, 25.3, 5.159, 2.891, 
  10550.206, 1.3, 525.432, 17.31, 0.2, 50.1, 89.827, 1.6, 71.99}, 
 {"EGY", "Africa", "Egypt", "2020-01-23", 0., 0., 0., 0., 0., 0., 0., 0., "", 
  "", "", "", "", "", "", 0., 1.02334403*^8, 97.999, 25.3, 5.159, 2.891, 
  10550.206, 1.3, 525.432, 17.31, 0.2, 50.1, 89.827, 1.6, 71.99}, 
 {"EGY", "Africa", "Egypt", "2020-01-24", 0., 0., 0., 0., 0., 0., 0., 0., "", 
  "", "", "", "", "", "", 0., 1.02334403*^8, 97.999, 25.3, 5.159, 2.891, 
  10550.206, 1.3, 525.432, 17.31, 0.2, 50.1, 89.827, 1.6, 71.99}, 
 {"EGY", "Africa", "Egypt", "2020-01-25", 0., 0., 0., 0., 0., 0., 0., 0., "", 
  "", "", "", "", "", "", 0., 1.02334403*^8, 97.999, 25.3, 5.159, 2.891, 
  10550.206, 1.3, 525.432, 17.31, 0.2, 50.1, 89.827, 1.6, 71.99}, 
 {"EGY", "Africa", "Egypt", "2020-01-26", 0., 0., 0., 0., 0., 0., 0., 0., "", 
  "", "", "", "", "", "", 0., 1.02334403*^8, 97.999, 25.3, 5.159, 2.891, 
  10550.206, 1.3, 525.432, 17.31, 0.2, 50.1, 89.827, 1.6, 71.99}, 
 {"EGY", "Africa", "Egypt", "2020-01-27", 0., 0., 0., 0., 0., 0., 0., 0., "", 
  "", "", "", "", "", "", 0., 1.02334403*^8, 97.999, 25.3, 5.159, 2.891, 
  10550.206, 1.3, 525.432, 17.31, 0.2, 50.1, 89.827, 1.6, 71.99}, 
 {"EGY", "Africa", "Egypt", "2020-01-28", 0., 0., 0., 0., 0., 0., 0., 0., "", 
  "", "", "", "", "", "", 0., 1.02334403*^8, 97.999, 25.3, 5.159, 2.891, 
  10550.206, 1.3, 525.432, 17.31, 0.2, 50.1, 89.827, 1.6, 71.99}, 
 {"EGY", "Africa", "Egypt", "2020-01-29", 0., 0., 0., 0., 0., 0., 0., 0., "", 
  "", "", "", "", "", "", 0., 1.02334403*^8, 97.999, 25.3, 5.159, 2.891, 
  10550.206, 1.3, 525.432, 17.31, 0.2, 50.1, 89.827, 1.6, 71.99}, 
 {"EGY", "Africa", "Egypt", "2020-01-30", 0., 0., 0., 0., 0., 0., 0., 0., "", 
  "", "", "", "", "", "", 0., 1.02334403*^8, 97.999, 25.3, 5.159, 2.891, 
  10550.206, 1.3, 525.432, 17.31, 0.2, 50.1, 89.827, 1.6, 71.99}, 
 {"EGY", "Africa", "Egypt", "2020-01-31", 0., 0., 0., 0., 0., 0., 0., 0., "", 
  "", "", "", "", "", "", 0., 1.02334403*^8, 97.999, 25.3, 5.159, 2.891, 
  10550.206, 1.3, 525.432, 17.31, 0.2, 50.1, 89.827, 1.6, 71.99}, 
 {"EGY", "Africa", "Egypt", "2020-02-01", 0., 0., 0., 0., 0., 0., 0., 0., "", 
  "", "", "", "", "", "", 0., 1.02334403*^8, 97.999, 25.3, 5.159, 2.891, 
  10550.206, 1.3, 525.432, 17.31, 0.2, 50.1, 89.827, 1.6, 71.99}, 
 {"EGY", "Africa", "Egypt", "2020-02-02", 0., 0., 0., 0., 0., 0., 0., 0., "", 
  "", "", "", "", "", "", 0., 1.02334403*^8, 97.999, 25.3, 5.159, 2.891, 
  10550.206, 1.3, 525.432, 17.31, 0.2, 50.1, 89.827, 1.6, 71.99}, 
 {"EGY", "Africa", "Egypt", "2020-02-03", 0., 0., 0., 0., 0., 0., 0., 0., "", 
  "", "", "", "", "", "", 0., 1.02334403*^8, 97.999, 25.3, 5.159, 2.891, 
  10550.206, 1.3, 525.432, 17.31, 0.2, 50.1, 89.827, 1.6, 71.99}, 
 {"EGY", "Africa", "Egypt", "2020-02-04", 0., 0., 0., 0., 0., 0., 0., 0., "", 
  "", "", "", "", "", "", 0., 1.02334403*^8, 97.999, 25.3, 5.159, 2.891, 
  10550.206, 1.3, 525.432, 17.31, 0.2, 50.1, 89.827, 1.6, 71.99}, 
 {"EGY", "Africa", "Egypt", "2020-02-05", 0., 0., 0., 0., 0., 0., 0., 0., "", 
  "", "", "", "", "", "", 0., 1.02334403*^8, 97.999, 25.3, 5.159, 2.891, 
  10550.206, 1.3, 525.432, 17.31, 0.2, 50.1, 89.827, 1.6, 71.99}, 
 {"EGY", "Africa", "Egypt", "2020-02-06", 0., 0., 0., 0., 0., 0., 0., 0., "", 
  "", "", "", "", "", "", 0., 1.02334403*^8, 97.999, 25.3, 5.159, 2.891, 
  10550.206, 1.3, 525.432, 17.31, 0.2, 50.1, 89.827, 1.6, 71.99}, 
 {"EGY", "Africa", "Egypt", "2020-02-07", 0., 0., 0., 0., 0., 0., 0., 0., "", 
  "", "", "", "", "", "", 0., 1.02334403*^8, 97.999, 25.3, 5.159, 2.891, 
  10550.206, 1.3, 525.432, 17.31, 0.2, 50.1, 89.827, 1.6, 71.99}, 
 {"EGY", "Africa", "Egypt", "2020-02-08", 0., 0., 0., 0., 0., 0., 0., 0., "", 
  "", "", "", "", "", "", 0., 1.02334403*^8, 97.999, 25.3, 5.159, 2.891, 
  10550.206, 1.3, 525.432, 17.31, 0.2, 50.1, 89.827, 1.6, 71.99}, 
 {"EGY", "Africa", "Egypt", "2020-02-09", 0., 0., 0., 0., 0., 0., 0., 0., "", 
  "", "", "", "", "", "", 0., 1.02334403*^8, 97.999, 25.3, 5.159, 2.891, 
  10550.206, 1.3, 525.432, 17.31, 0.2, 50.1, 89.827, 1.6, 71.99}, 
 {"EGY", "Africa", "Egypt", "2020-02-10", 0., 0., 0., 0., 0., 0., 0., 0., "", 
  "", "", "", "", "", "", 0., 1.02334403*^8, 97.999, 25.3, 5.159, 2.891, 
  10550.206, 1.3, 525.432, 17.31, 0.2, 50.1, 89.827, 1.6, 71.99}, 
 {"EGY", "Africa", "Egypt", "2020-02-11", 0., 0., 0., 0., 0., 0., 0., 0., "", 
  "", "", "", "", "", "", 0., 1.02334403*^8, 97.999, 25.3, 5.159, 2.891, 
  10550.206, 1.3, 525.432, 17.31, 0.2, 50.1, 89.827, 1.6, 71.99}, 
 {"EGY", "Africa", "Egypt", "2020-02-12", 0., 0., 0., 0., 0., 0., 0., 0., "", 
  "", "", "", "", "", "", 0., 1.02334403*^8, 97.999, 25.3, 5.159, 2.891, 
  10550.206, 1.3, 525.432, 17.31, 0.2, 50.1, 89.827, 1.6, 71.99}, 
 {"EGY", "Africa", "Egypt", "2020-02-13", 0., 0., 0., 0., 0., 0., 0., 0., "", 
  "", "", "", "", "", "", 0., 1.02334403*^8, 97.999, 25.3, 5.159, 2.891, 
  10550.206, 1.3, 525.432, 17.31, 0.2, 50.1, 89.827, 1.6, 71.99}, 
 {"EGY", "Africa", "Egypt", "2020-02-14", 0., 0., 0., 0., 0., 0., 0., 0., "", 
  "", "", "", "", "", "", 0., 1.02334403*^8, 97.999, 25.3, 5.159, 2.891, 
  10550.206, 1.3, 525.432, 17.31, 0.2, 50.1, 89.827, 1.6, 71.99}, 
 {"EGY", "Africa", "Egypt", "2020-02-15", 1., 1., 0., 0., 0.01, 0.01, 0., 0., 
  "", "", "", "", "", "", "", 0., 1.02334403*^8, 97.999, 25.3, 5.159, 2.891, 
  10550.206, 1.3, 525.432, 17.31, 0.2, 50.1, 89.827, 1.6, 71.99}, 
 {"EGY", "Africa", "Egypt", "2020-02-16", 1., 0., 0., 0., 0.01, 0., 0., 0., 
  "", "", "", "", "", "", "", 0., 1.02334403*^8, 97.999, 25.3, 5.159, 2.891, 
  10550.206, 1.3, 525.432, 17.31, 0.2, 50.1, 89.827, 1.6, 71.99}, 
 {"EGY", "Africa", "Egypt", "2020-02-17", 1., 0., 0., 0., 0.01, 0., 0., 0., 
  "", "", "", "", "", "", "", 0., 1.02334403*^8, 97.999, 25.3, 5.159, 2.891, 
  10550.206, 1.3, 525.432, 17.31, 0.2, 50.1, 89.827, 1.6, 71.99}, 
 {"EGY", "Africa", "Egypt", "2020-02-18", 1., 0., 0., 0., 0.01, 0., 0., 0., 
  "", "", "", "", "", "", "", 0., 1.02334403*^8, 97.999, 25.3, 5.159, 2.891, 
  10550.206, 1.3, 525.432, 17.31, 0.2, 50.1, 89.827, 1.6, 71.99}, 
 {"EGY", "Africa", "Egypt", "2020-02-19", 1., 0., 0., 0., 0.01, 0., 0., 0., 
  "", "", "", "", "", "", "", 0., 1.02334403*^8, 97.999, 25.3, 5.159, 2.891, 
  10550.206, 1.3, 525.432, 17.31, 0.2, 50.1, 89.827, 1.6, 71.99}, 
 {"EGY", "Africa", "Egypt", "2020-02-20", 1., 0., 0., 0., 0.01, 0., 0., 0., 
  "", "", "", "", "", "", "", 0., 1.02334403*^8, 97.999, 25.3, 5.159, 2.891, 
  10550.206, 1.3, 525.432, 17.31, 0.2, 50.1, 89.827, 1.6, 71.99}, 
 {"EGY", "Africa", "Egypt", "2020-02-21", 1., 0., 0., 0., 0.01, 0., 0., 0., 
  "", "", "", "", "", "", "", 0., 1.02334403*^8, 97.999, 25.3, 5.159, 2.891, 
  10550.206, 1.3, 525.432, 17.31, 0.2, 50.1, 89.827, 1.6, 71.99}, 
 {"EGY", "Africa", "Egypt", "2020-02-22", 1., 0., 0., 0., 0.01, 0., 0., 0., 
  "", "", "", "", "", "", "", 0., 1.02334403*^8, 97.999, 25.3, 5.159, 2.891, 
  10550.206, 1.3, 525.432, 17.31, 0.2, 50.1, 89.827, 1.6, 71.99}, 
 {"EGY", "Africa", "Egypt", "2020-02-23", 1., 0., 0., 0., 0.01, 0., 0., 0., 
  "", "", "", "", "", "", "", 0., 1.02334403*^8, 97.999, 25.3, 5.159, 2.891, 
  10550.206, 1.3, 525.432, 17.31, 0.2, 50.1, 89.827, 1.6, 71.99}, 
 {"EGY", "Africa", "Egypt", "2020-02-24", 1., 0., 0., 0., 0.01, 0., 0., 0., 
  "", "", "", "", "", "", "", 0., 1.02334403*^8, 97.999, 25.3, 5.159, 2.891, 
  10550.206, 1.3, 525.432, 17.31, 0.2, 50.1, 89.827, 1.6, 71.99}, 
 {"EGY", "Africa", "Egypt", "2020-02-25", 1., 0., 0., 0., 0.01, 0., 0., 0., 
  "", "", "", "", "", "", "", 0., 1.02334403*^8, 97.999, 25.3, 5.159, 2.891, 
  10550.206, 1.3, 525.432, 17.31, 0.2, 50.1, 89.827, 1.6, 71.99}, 
 {"EGY", "Africa", "Egypt", "2020-02-26", 1., 0., 0., 0., 0.01, 0., 0., 0., 
  "", "", "", "", "", "", "", 0., 1.02334403*^8, 97.999, 25.3, 5.159, 2.891, 
  10550.206, 1.3, 525.432, 17.31, 0.2, 50.1, 89.827, 1.6, 71.99}, 
 {"EGY", "Africa", "Egypt", "2020-02-27", 1., 0., 0., 0., 0.01, 0., 0., 0., 
  "", "", "", "", "", "", "", 0., 1.02334403*^8, 97.999, 25.3, 5.159, 2.891, 
  10550.206, 1.3, 525.432, 17.31, 0.2, 50.1, 89.827, 1.6, 71.99}, 
 {"EGY", "Africa", "Egypt", "2020-02-28", 1., 0., 0., 0., 0.01, 0., 0., 0., 
  "", "", "", "", "", "", "", 0., 1.02334403*^8, 97.999, 25.3, 5.159, 2.891, 
  10550.206, 1.3, 525.432, 17.31, 0.2, 50.1, 89.827, 1.6, 71.99}, 
 {"EGY", "Africa", "Egypt", "2020-02-29", 1., 0., 0., 0., 0.01, 0., 0., 0., 
  "", "", "", "", "", "", "", 0., 1.02334403*^8, 97.999, 25.3, 5.159, 2.891, 
  10550.206, 1.3, 525.432, 17.31, 0.2, 50.1, 89.827, 1.6, 71.99}, 
 {"EGY", "Africa", "Egypt", "2020-03-01", 1., 0., 0., 0., 0.01, 0., 0., 0., 
  "", "", "", "", "", "", "", 0., 1.02334403*^8, 97.999, 25.3, 5.159, 2.891, 
  10550.206, 1.3, 525.432, 17.31, 0.2, 50.1, 89.827, 1.6, 71.99}, 
 {"EGY", "Africa", "Egypt", "2020-03-02", 2., 1., 0., 0., 0.02, 0.01, 0., 0., 
  "", "", "", "", "", "", "", 0., 1.02334403*^8, 97.999, 25.3, 5.159, 2.891, 
  10550.206, 1.3, 525.432, 17.31, 0.2, 50.1, 89.827, 1.6, 71.99}, 
 {"EGY", "Africa", "Egypt", "2020-03-06", 3., 1., 0., 0., 0.029, 0.01, 0., 
  0., "", "", "", "", "", "", "", 0., 1.02334403*^8, 97.999, 25.3, 5.159, 
  2.891, 10550.206, 1.3, 525.432, 17.31, 0.2, 50.1, 89.827, 1.6, 71.99}, 
 {"EGY", "Africa", "Egypt", "2020-03-07", 15., 12., 0., 0., 0.147, 0.117, 0., 
  0., "", "", "", "", "", "", "", 0., 1.02334403*^8, 97.999, 25.3, 5.159, 
  2.891, 10550.206, 1.3, 525.432, 17.31, 0.2, 50.1, 89.827, 1.6, 71.99}, 
 {"EGY", "Africa", "Egypt", "2020-03-09", 49., 34., 1., 1., 0.479, 0.332, 
  0.01, 0.01, "", "", "", "", "", "", "", 0., 1.02334403*^8, 97.999, 25.3, 
  5.159, 2.891, 10550.206, 1.3, 525.432, 17.31, 0.2, 50.1, 89.827, 1.6, 
  71.99}, {"EGY", "Africa", "Egypt", "2020-03-10", 55., 6., 1., 0., 0.537, 
  0.059, 0.01, 0., "", "", "", "", "", "", "", 0., 1.02334403*^8, 97.999, 
  25.3, 5.159, 2.891, 10550.206, 1.3, 525.432, 17.31, 0.2, 50.1, 89.827, 1.6, 
  71.99}, {"EGY", "Africa", "Egypt", "2020-03-11", 59., 4., 1., 0., 0.577, 
  0.039, 0.01, 0., "", "", "", "", "", "", "", 0., 1.02334403*^8, 97.999, 
  25.3, 5.159, 2.891, 10550.206, 1.3, 525.432, 17.31, 0.2, 50.1, 89.827, 1.6, 
  71.99}, {"EGY", "Africa", "Egypt", "2020-03-12", 60., 1., 1., 0., 0.586, 
  0.01, 0.01, 0., "", "", "", "", "", "", "", 0., 1.02334403*^8, 97.999, 
  25.3, 5.159, 2.891, 10550.206, 1.3, 525.432, 17.31, 0.2, 50.1, 89.827, 1.6, 
  71.99}, {"EGY", "Africa", "Egypt", "2020-03-13", 80., 20., 2., 1., 0.782, 
  0.195, 0.02, 0.01, "", "", "", "", "", "", "", 0., 1.02334403*^8, 97.999, 
  25.3, 5.159, 2.891, 10550.206, 1.3, 525.432, 17.31, 0.2, 50.1, 89.827, 1.6, 
  71.99}, {"EGY", "Africa", "Egypt", "2020-03-14", 93., 13., 2., 0., 0.909, 
  0.127, 0.02, 0., "", "", "", "", "", "", "", 0., 1.02334403*^8, 97.999, 
  25.3, 5.159, 2.891, 10550.206, 1.3, 525.432, 17.31, 0.2, 50.1, 89.827, 1.6, 
  71.99}, {"EGY", "Africa", "Egypt", "2020-03-15", 93., 0., 2., 0., 0.909, 
  0., 0.02, 0., "", "", "", "", "", "", "", 11.11, 1.02334403*^8, 97.999, 
  25.3, 5.159, 2.891, 10550.206, 1.3, 525.432, 17.31, 0.2, 50.1, 89.827, 1.6, 
  71.99}, {"EGY", "Africa", "Egypt", "2020-03-16", 110., 17., 2., 0., 1.075, 
  0.166, 0.02, 0., "", "", "", "", "", "", "", 18.52, 1.02334403*^8, 97.999, 
  25.3, 5.159, 2.891, 10550.206, 1.3, 525.432, 17.31, 0.2, 50.1, 89.827, 1.6, 
  71.99}, {"EGY", "Africa", "Egypt", "2020-03-17", 126., 16., 2., 0., 1.231, 
  0.156, 0.02, 0., "", "", "", "", "", "", "", 18.52, 1.02334403*^8, 97.999, 
  25.3, 5.159, 2.891, 10550.206, 1.3, 525.432, 17.31, 0.2, 50.1, 89.827, 1.6, 
  71.99}, {"EGY", "Africa", "Egypt", "2020-03-18", 166., 40., 4., 2., 1.622, 
  0.391, 0.039, 0.02, "", "", "", "", "", "", "", 18.52, 1.02334403*^8, 
  97.999, 25.3, 5.159, 2.891, 10550.206, 1.3, 525.432, 17.31, 0.2, 50.1, 
  89.827, 1.6, 71.99}, {"EGY", "Africa", "Egypt", "2020-03-19", 196., 30., 
  6., 2., 1.915, 0.293, 0.059, 0.02, "", "", "", "", "", "", "", 29.63, 
  1.02334403*^8, 97.999, 25.3, 5.159, 2.891, 10550.206, 1.3, 525.432, 17.31, 
  0.2, 50.1, 89.827, 1.6, 71.99}, {"EGY", "Africa", "Egypt", "2020-03-20", 
  210., 14., 6., 0., 2.052, 0.137, 0.059, 0., "", "", "", "", "", "", "", 
  29.63, 1.02334403*^8, 97.999, 25.3, 5.159, 2.891, 10550.206, 1.3, 525.432, 
  17.31, 0.2, 50.1, 89.827, 1.6, 71.99}, {"EGY", "Africa", "Egypt", 
  "2020-03-21", 256., 46., 7., 1., 2.502, 0.45, 0.068, 0.01, "", "", "", "", 
  "", "", "", 40.74, 1.02334403*^8, 97.999, 25.3, 5.159, 2.891, 10550.206, 
  1.3, 525.432, 17.31, 0.2, 50.1, 89.827, 1.6, 71.99}, 
 {"EGY", "Africa", "Egypt", "2020-03-22", 285., 29., 8., 1., 2.785, 0.283, 
  0.078, 0.01, "", "", "", "", "", "", "", 40.74, 1.02334403*^8, 97.999, 
  25.3, 5.159, 2.891, 10550.206, 1.3, 525.432, 17.31, 0.2, 50.1, 89.827, 1.6, 
  71.99}, {"EGY", "Africa", "Egypt", "2020-03-23", 294., 9., 10., 2., 2.873, 
  0.088, 0.098, 0.02, "", "", "", "", "", "", "", 40.74, 1.02334403*^8, 
  97.999, 25.3, 5.159, 2.891, 10550.206, 1.3, 525.432, 17.31, 0.2, 50.1, 
  89.827, 1.6, 71.99}, {"EGY", "Africa", "Egypt", "2020-03-24", 327., 33., 
  14., 4., 3.195, 0.322, 0.137, 0.039, "", "", "", "", "", "", "", 51.85, 
  1.02334403*^8, 97.999, 25.3, 5.159, 2.891, 10550.206, 1.3, 525.432, 17.31, 
  0.2, 50.1, 89.827, 1.6, 71.99}, {"EGY", "Africa", "Egypt", "2020-03-25", 
  366., 39., 19., 5., 3.577, 0.381, 0.186, 0.049, "", "", "", "", "", "", "", 
  84.26, 1.02334403*^8, 97.999, 25.3, 5.159, 2.891, 10550.206, 1.3, 525.432, 
  17.31, 0.2, 50.1, 89.827, 1.6, 71.99}, {"EGY", "Africa", "Egypt", 
  "2020-03-26", 442., 76., 21., 2., 4.319, 0.743, 0.205, 0.02, "", "", "", 
  "", "", "", "", 84.26, 1.02334403*^8, 97.999, 25.3, 5.159, 2.891, 
  10550.206, 1.3, 525.432, 17.31, 0.2, 50.1, 89.827, 1.6, 71.99}, 
 {"EGY", "Africa", "Egypt", "2020-03-27", 456., 14., 21., 0., 4.456, 0.137, 
  0.205, 0., "", "", "", "", "", "", "", 84.26, 1.02334403*^8, 97.999, 25.3, 
  5.159, 2.891, 10550.206, 1.3, 525.432, 17.31, 0.2, 50.1, 89.827, 1.6, 
  71.99}, {"EGY", "Africa", "Egypt", "2020-03-28", 495., 39., 24., 3., 4.837, 
  0.381, 0.235, 0.029, "", "", "", "", "", "", "", 84.26, 1.02334403*^8, 
  97.999, 25.3, 5.159, 2.891, 10550.206, 1.3, 525.432, 17.31, 0.2, 50.1, 
  89.827, 1.6, 71.99}, {"EGY", "Africa", "Egypt", "2020-03-29", 536., 41., 
  30., 6., 5.238, 0.401, 0.293, 0.059, "", "", "", "", "", "", "", 84.26, 
  1.02334403*^8, 97.999, 25.3, 5.159, 2.891, 10550.206, 1.3, 525.432, 17.31, 
  0.2, 50.1, 89.827, 1.6, 71.99}, {"EGY", "Africa", "Egypt", "2020-03-30", 
  576., 40., 36., 6., 5.629, 0.391, 0.352, 0.059, "", "", "", "", "", "", "", 
  84.26, 1.02334403*^8, 97.999, 25.3, 5.159, 2.891, 10550.206, 1.3, 525.432, 
  17.31, 0.2, 50.1, 89.827, 1.6, 71.99}, {"EGY", "Africa", "Egypt", 
  "2020-03-31", 609., 33., 40., 4., 5.951, 0.322, 0.391, 0.039, "", "", "", 
  "", "", "", "", 84.26, 1.02334403*^8, 97.999, 25.3, 5.159, 2.891, 
  10550.206, 1.3, 525.432, 17.31, 0.2, 50.1, 89.827, 1.6, 71.99}, 
 {"EGY", "Africa", "Egypt", "2020-04-01", 656., 47., 41., 1., 6.41, 0.459, 
  0.401, 0.01, "", "", "", "", "", "", "", 84.26, 1.02334403*^8, 97.999, 
  25.3, 5.159, 2.891, 10550.206, 1.3, 525.432, 17.31, 0.2, 50.1, 89.827, 1.6, 
  71.99}, {"EGY", "Africa", "Egypt", "2020-04-02", 710., 54., 46., 5., 6.938, 
  0.528, 0.45, 0.049, "", "", "", "", "", "", "", 84.26, 1.02334403*^8, 
  97.999, 25.3, 5.159, 2.891, 10550.206, 1.3, 525.432, 17.31, 0.2, 50.1, 
  89.827, 1.6, 71.99}, {"EGY", "Africa", "Egypt", "2020-04-03", 779., 69., 
  52., 6., 7.612, 0.674, 0.508, 0.059, "", "", "", "", "", "", "", 84.26, 
  1.02334403*^8, 97.999, 25.3, 5.159, 2.891, 10550.206, 1.3, 525.432, 17.31, 
  0.2, 50.1, 89.827, 1.6, 71.99}, {"EGY", "Africa", "Egypt", "2020-04-04", 
  779., 0., 52., 0., 7.612, 0., 0.508, 0., "", "", "", "", "", "", "", 84.26, 
  1.02334403*^8, 97.999, 25.3, 5.159, 2.891, 10550.206, 1.3, 525.432, 17.31, 
  0.2, 50.1, 89.827, 1.6, 71.99}, {"EGY", "Africa", "Egypt", "2020-04-05", 
  985., 206., 66., 14., 9.625, 2.013, 0.645, 0.137, "", "", "", "", "", "", 
  "", 84.26, 1.02334403*^8, 97.999, 25.3, 5.159, 2.891, 10550.206, 1.3, 
  525.432, 17.31, 0.2, 50.1, 89.827, 1.6, 71.99}, 
 {"EGY", "Africa", "Egypt", "2020-04-06", 1070., 85., 71., 5., 10.456, 0.831, 
  0.694, 0.049, "", "", "", "", "", "", "", 84.26, 1.02334403*^8, 97.999, 
  25.3, 5.159, 2.891, 10550.206, 1.3, 525.432, 17.31, 0.2, 50.1, 89.827, 1.6, 
  71.99}, {"EGY", "Africa", "Egypt", "2020-04-07", 1073., 3., 78., 7., 
  10.485, 0.029, 0.762, 0.068, "", "", "", "", "", "", "", 84.26, 
  1.02334403*^8, 97.999, 25.3, 5.159, 2.891, 10550.206, 1.3, 525.432, 17.31, 
  0.2, 50.1, 89.827, 1.6, 71.99}, {"EGY", "Africa", "Egypt", "2020-04-08", 
  1322., 249., 85., 7., 12.918, 2.433, 0.831, 0.068, "", "", "", "", "", "", 
  "", 84.26, 1.02334403*^8, 97.999, 25.3, 5.159, 2.891, 10550.206, 1.3, 
  525.432, 17.31, 0.2, 50.1, 89.827, 1.6, 71.99}, 
 {"EGY", "Africa", "Egypt", "2020-04-09", 1560., 238., 103., 18., 15.244, 
  2.326, 1.007, 0.176, "", "", "", "", "", "", "", 84.26, 1.02334403*^8, 
  97.999, 25.3, 5.159, 2.891, 10550.206, 1.3, 525.432, 17.31, 0.2, 50.1, 
  89.827, 1.6, 71.99}, {"EGY", "Africa", "Egypt", "2020-04-10", 1699., 139., 
  118., 15., 16.602, 1.358, 1.153, 0.147, "", "", "", "", "", "", "", 84.26, 
  1.02334403*^8, 97.999, 25.3, 5.159, 2.891, 10550.206, 1.3, 525.432, 17.31, 
  0.2, 50.1, 89.827, 1.6, 71.99}, {"EGY", "Africa", "Egypt", "2020-04-11", 
  1794., 95., 135., 17., 17.531, 0.928, 1.319, 0.166, "", "", "", "", "", "", 
  "", 84.26, 1.02334403*^8, 97.999, 25.3, 5.159, 2.891, 10550.206, 1.3, 
  525.432, 17.31, 0.2, 50.1, 89.827, 1.6, 71.99}, 
 {"EGY", "Africa", "Egypt", "2020-04-12", 1939., 145., 146., 11., 18.948, 
  1.417, 1.427, 0.107, "", "", "", "", "", "", "", 84.26, 1.02334403*^8, 
  97.999, 25.3, 5.159, 2.891, 10550.206, 1.3, 525.432, 17.31, 0.2, 50.1, 
  89.827, 1.6, 71.99}, {"EGY", "Africa", "Egypt", "2020-04-13", 2065., 126., 
  159., 13., 20.179, 1.231, 1.554, 0.127, "", "", "", "", "", "", "", 84.26, 
  1.02334403*^8, 97.999, 25.3, 5.159, 2.891, 10550.206, 1.3, 525.432, 17.31, 
  0.2, 50.1, 89.827, 1.6, 71.99}, {"EGY", "Africa", "Egypt", "2020-04-14", 
  2190., 125., 164., 5., 21.4, 1.221, 1.603, 0.049, "", "", "", "", "", "", 
  "", 84.26, 1.02334403*^8, 97.999, 25.3, 5.159, 2.891, 10550.206, 1.3, 
  525.432, 17.31, 0.2, 50.1, 89.827, 1.6, 71.99}, 
 {"EGY", "Africa", "Egypt", "2020-04-15", 2350., 160., 178., 14., 22.964, 
  1.564, 1.739, 0.137, "", "", "", "", "", "", "", 84.26, 1.02334403*^8, 
  97.999, 25.3, 5.159, 2.891, 10550.206, 1.3, 525.432, 17.31, 0.2, 50.1, 
  89.827, 1.6, 71.99}, {"EGY", "Africa", "Egypt", "2020-04-16", 2505., 155., 
  183., 5., 24.479, 1.515, 1.788, 0.049, "", "", "", "", "", "", "", 84.26, 
  1.02334403*^8, 97.999, 25.3, 5.159, 2.891, 10550.206, 1.3, 525.432, 17.31, 
  0.2, 50.1, 89.827, 1.6, 71.99}, {"EGY", "Africa", "Egypt", "2020-04-17", 
  2673., 168., 196., 13., 26.12, 1.642, 1.915, 0.127, "", "", "", "", "", "", 
  "", 84.26, 1.02334403*^8, 97.999, 25.3, 5.159, 2.891, 10550.206, 1.3, 
  525.432, 17.31, 0.2, 50.1, 89.827, 1.6, 71.99}, 
 {"EGY", "Africa", "Egypt", "2020-04-18", 2844., 171., 205., 9., 27.791, 
  1.671, 2.003, 0.088, "", "", "", "", "", "", "", 84.26, 1.02334403*^8, 
  97.999, 25.3, 5.159, 2.891, 10550.206, 1.3, 525.432, 17.31, 0.2, 50.1, 
  89.827, 1.6, 71.99}, {"EGY", "Africa", "Egypt", "2020-04-19", 3032., 188., 
  224., 19., 29.628, 1.837, 2.189, 0.186, "", "", "", "", "", "", "", 84.26, 
  1.02334403*^8, 97.999, 25.3, 5.159, 2.891, 10550.206, 1.3, 525.432, 17.31, 
  0.2, 50.1, 89.827, 1.6, 71.99}, {"EGY", "Africa", "Egypt", "2020-04-20", 
  3144., 112., 239., 15., 30.723, 1.094, 2.335, 0.147, "", "", "", "", "", 
  "", "", 84.26, 1.02334403*^8, 97.999, 25.3, 5.159, 2.891, 10550.206, 1.3, 
  525.432, 17.31, 0.2, 50.1, 89.827, 1.6, 71.99}, 
 {"EGY", "Africa", "Egypt", "2020-04-21", 3333., 189., 250., 11., 32.57, 
  1.847, 2.443, 0.107, "", "", "", "", "", "", "", 84.26, 1.02334403*^8, 
  97.999, 25.3, 5.159, 2.891, 10550.206, 1.3, 525.432, 17.31, 0.2, 50.1, 
  89.827, 1.6, 71.99}, {"EGY", "Africa", "Egypt", "2020-04-22", 3490., 157., 
  264., 14., 34.104, 1.534, 2.58, 0.137, "", "", "", "", "", "", "", 84.26, 
  1.02334403*^8, 97.999, 25.3, 5.159, 2.891, 10550.206, 1.3, 525.432, 17.31, 
  0.2, 50.1, 89.827, 1.6, 71.99}, {"EGY", "Africa", "Egypt", "2020-04-23", 
  3490., 0., 264., 0., 34.104, 0., 2.58, 0., "", "", "", "", "", "", "", 
  84.26, 1.02334403*^8, 97.999, 25.3, 5.159, 2.891, 10550.206, 1.3, 525.432, 
  17.31, 0.2, 50.1, 89.827, 1.6, 71.99}, {"EGY", "Africa", "Egypt", 
  "2020-04-24", 3659., 169., 276., 12., 35.755, 1.651, 2.697, 0.117, "", "", 
  "", "", "", "", "", 84.26, 1.02334403*^8, 97.999, 25.3, 5.159, 2.891, 
  10550.206, 1.3, 525.432, 17.31, 0.2, 50.1, 89.827, 1.6, 71.99}, 
 {"EGY", "Africa", "Egypt", "2020-04-25", 4092., 433., 294., 18., 39.987, 
  4.231, 2.873, 0.176, "", "", "", "", "", "", "", 84.26, 1.02334403*^8, 
  97.999, 25.3, 5.159, 2.891, 10550.206, 1.3, 525.432, 17.31, 0.2, 50.1, 
  89.827, 1.6, 71.99}, {"EGY", "Africa", "Egypt", "2020-04-26", 4319., 227., 
  307., 13., 42.205, 2.218, 3., 0.127, "", "", "", "", "", "", "", 84.26, 
  1.02334403*^8, 97.999, 25.3, 5.159, 2.891, 10550.206, 1.3, 525.432, 17.31, 
  0.2, 50.1, 89.827, 1.6, 71.99}, {"EGY", "Africa", "Egypt", "2020-04-27", 
  4319., 0., 307., 0., 42.205, 0., 3., 0., "", "", "", "", "", "", "", 84.26, 
  1.02334403*^8, 97.999, 25.3, 5.159, 2.891, 10550.206, 1.3, 525.432, 17.31, 
  0.2, 50.1, 89.827, 1.6, 71.99}, {"EGY", "Africa", "Egypt", "2020-04-28", 
  4782., 463., 337., 30., 46.729, 4.524, 3.293, 0.293, "", "", "", "", "", 
  "", "", 84.26, 1.02334403*^8, 97.999, 25.3, 5.159, 2.891, 10550.206, 1.3, 
  525.432, 17.31, 0.2, 50.1, 89.827, 1.6, 71.99}, 
 {"EGY", "Africa", "Egypt", "2020-04-29", 5042., 260., 359., 22., 49.27, 
  2.541, 3.508, 0.215, "", "", "", "", "", "", "", 84.26, 1.02334403*^8, 
  97.999, 25.3, 5.159, 2.891, 10550.206, 1.3, 525.432, 17.31, 0.2, 50.1, 
  89.827, 1.6, 71.99}, {"EGY", "Africa", "Egypt", "2020-04-30", 5268., 226., 
  380., 21., 51.478, 2.208, 3.713, 0.205, "", "", "", "", "", "", "", 84.26, 
  1.02334403*^8, 97.999, 25.3, 5.159, 2.891, 10550.206, 1.3, 525.432, 17.31, 
  0.2, 50.1, 89.827, 1.6, 71.99}, {"EGY", "Africa", "Egypt", "2020-05-01", 
  5537., 269., 392., 12., 54.107, 2.629, 3.831, 0.117, "", "", "", "", "", 
  "", "", 84.26, 1.02334403*^8, 97.999, 25.3, 5.159, 2.891, 10550.206, 1.3, 
  525.432, 17.31, 0.2, 50.1, 89.827, 1.6, 71.99}, 
 {"EGY", "Africa", "Egypt", "2020-05-02", 5895., 358., 406., 14., 57.605, 
  3.498, 3.967, 0.137, "", "", "", "", "", "", "", 84.26, 1.02334403*^8, 
  97.999, 25.3, 5.159, 2.891, 10550.206, 1.3, 525.432, 17.31, 0.2, 50.1, 
  89.827, 1.6, 71.99}, {"EGY", "Africa", "Egypt", "2020-05-03", 6193., 298., 
  415., 9., 60.517, 2.912, 4.055, 0.088, "", "", "", "", "", "", "", 84.26, 
  1.02334403*^8, 97.999, 25.3, 5.159, 2.891, 10550.206, 1.3, 525.432, 17.31, 
  0.2, 50.1, 89.827, 1.6, 71.99}, {"EGY", "Africa", "Egypt", "2020-05-04", 
  6465., 272., 429., 14., 63.175, 2.658, 4.192, 0.137, "", "", "", "", "", 
  "", "", 84.26, 1.02334403*^8, 97.999, 25.3, 5.159, 2.891, 10550.206, 1.3, 
  525.432, 17.31, 0.2, 50.1, 89.827, 1.6, 71.99}, 
 {"EGY", "Africa", "Egypt", "2020-05-05", 6813., 348., 436., 7., 66.576, 
  3.401, 4.261, 0.068, "", "", "", "", "", "", "", 84.26, 1.02334403*^8, 
  97.999, 25.3, 5.159, 2.891, 10550.206, 1.3, 525.432, 17.31, 0.2, 50.1, 
  89.827, 1.6, 71.99}, {"EGY", "Africa", "Egypt", "2020-05-06", 7201., 388., 
  452., 16., 70.367, 3.791, 4.417, 0.156, "", "", "", "", "", "", "", 84.26, 
  1.02334403*^8, 97.999, 25.3, 5.159, 2.891, 10550.206, 1.3, 525.432, 17.31, 
  0.2, 50.1, 89.827, 1.6, 71.99}, {"EGY", "Africa", "Egypt", "2020-05-07", 
  7588., 387., 469., 17., 74.149, 3.782, 4.583, 0.166, "", "", "", "", "", 
  "", "", 84.26, 1.02334403*^8, 97.999, 25.3, 5.159, 2.891, 10550.206, 1.3, 
  525.432, 17.31, 0.2, 50.1, 89.827, 1.6, 71.99}, 
 {"EGY", "Africa", "Egypt", "2020-05-08", 7981., 393., 482., 13., 77.989, 
  3.84, 4.71, 0.127, "", "", "", "", "", "", "", 84.26, 1.02334403*^8, 
  97.999, 25.3, 5.159, 2.891, 10550.206, 1.3, 525.432, 17.31, 0.2, 50.1, 
  89.827, 1.6, 71.99}, {"EGY", "Africa", "Egypt", "2020-05-09", 8476., 495., 
  503., 21., 82.826, 4.837, 4.915, 0.205, "", "", "", "", "", "", "", 84.26, 
  1.02334403*^8, 97.999, 25.3, 5.159, 2.891, 10550.206, 1.3, 525.432, 17.31, 
  0.2, 50.1, 89.827, 1.6, 71.99}, {"EGY", "Africa", "Egypt", "2020-05-10", 
  8964., 488., 514., 11., 87.595, 4.769, 5.023, 0.107, "", "", "", "", "", 
  "", "", 84.26, 1.02334403*^8, 97.999, 25.3, 5.159, 2.891, 10550.206, 1.3, 
  525.432, 17.31, 0.2, 50.1, 89.827, 1.6, 71.99}, 
 {"EGY", "Africa", "Egypt", "2020-05-11", 9400., 436., 525., 11., 91.856, 
  4.261, 5.13, 0.107, "", "", "", "", "", "", "", 84.26, 1.02334403*^8, 
  97.999, 25.3, 5.159, 2.891, 10550.206, 1.3, 525.432, 17.31, 0.2, 50.1, 
  89.827, 1.6, 71.99}, {"EGY", "Africa", "Egypt", "2020-05-12", 9746., 346., 
  533., 8., 95.237, 3.381, 5.208, 0.078, "", "", "", "", "", "", "", 84.26, 
  1.02334403*^8, 97.999, 25.3, 5.159, 2.891, 10550.206, 1.3, 525.432, 17.31, 
  0.2, 50.1, 89.827, 1.6, 71.99}, {"EGY", "Africa", "Egypt", "2020-05-13", 
  10093., 347., 544., 11., 98.628, 3.391, 5.316, 0.107, "", "", "", "", "", 
  "", "", 84.26, 1.02334403*^8, 97.999, 25.3, 5.159, 2.891, 10550.206, 1.3, 
  525.432, 17.31, 0.2, 50.1, 89.827, 1.6, 71.99}, 
 {"EGY", "Africa", "Egypt", "2020-05-14", 10431., 338., 556., 12., 101.931, 
  3.303, 5.433, 0.117, "", "", "", "", "", "", "", 84.26, 1.02334403*^8, 
  97.999, 25.3, 5.159, 2.891, 10550.206, 1.3, 525.432, 17.31, 0.2, 50.1, 
  89.827, 1.6, 71.99}, {"EGY", "Africa", "Egypt", "2020-05-15", 10829., 398., 
  571., 15., 105.82, 3.889, 5.58, 0.147, "", "", "", "", "", "", "", 84.26, 
  1.02334403*^8, 97.999, 25.3, 5.159, 2.891, 10550.206, 1.3, 525.432, 17.31, 
  0.2, 50.1, 89.827, 1.6, 71.99}, {"EGY", "Africa", "Egypt", "2020-05-16", 
  11228., 399., 592., 21., 109.719, 3.899, 5.785, 0.205, "", "", "", "", "", 
  "", "", 84.26, 1.02334403*^8, 97.999, 25.3, 5.159, 2.891, 10550.206, 1.3, 
  525.432, 17.31, 0.2, 50.1, 89.827, 1.6, 71.99}, 
 {"EGY", "Africa", "Egypt", "2020-05-17", 11719., 491., 612., 20., 114.517, 
  4.798, 5.98, 0.195, "", "", "", "", "", "", "", 84.26, 1.02334403*^8, 
  97.999, 25.3, 5.159, 2.891, 10550.206, 1.3, 525.432, 17.31, 0.2, 50.1, 
  89.827, 1.6, 71.99}, {"EGY", "Africa", "Egypt", "2020-05-18", 12229., 510., 
  630., 18., 119.5, 4.984, 6.156, 0.176, "", "", "", "", "", "", "", 84.26, 
  1.02334403*^8, 97.999, 25.3, 5.159, 2.891, 10550.206, 1.3, 525.432, 17.31, 
  0.2, 50.1, 89.827, 1.6, 71.99}, {"EGY", "Africa", "Egypt", "2020-05-19", 
  12764., 535., 645., 15., 124.728, 5.228, 6.303, 0.147, "", "", "", "", "", 
  "", "", 84.26, 1.02334403*^8, 97.999, 25.3, 5.159, 2.891, 10550.206, 1.3, 
  525.432, 17.31, 0.2, 50.1, 89.827, 1.6, 71.99}, 
 {"EGY", "Africa", "Egypt", "2020-05-20", 13484., 720., 659., 14., 131.764, 
  7.036, 6.44, 0.137, "", "", "", "", "", "", "", 84.26, 1.02334403*^8, 
  97.999, 25.3, 5.159, 2.891, 10550.206, 1.3, 525.432, 17.31, 0.2, 50.1, 
  89.827, 1.6, 71.99}, {"EGY", "Africa", "Egypt", "2020-05-21", 14229., 745., 
  680., 21., 139.044, 7.28, 6.645, 0.205, "", "", "", "", "", "", "", 84.26, 
  1.02334403*^8, 97.999, 25.3, 5.159, 2.891, 10550.206, 1.3, 525.432, 17.31, 
  0.2, 50.1, 89.827, 1.6, 71.99}, {"EGY", "Africa", "Egypt", "2020-05-22", 
  15003., 774., 696., 16., 146.608, 7.563, 6.801, 0.156, "", "", "", "", "", 
  "", "", 84.26, 1.02334403*^8, 97.999, 25.3, 5.159, 2.891, 10550.206, 1.3, 
  525.432, 17.31, 0.2, 50.1, 89.827, 1.6, 71.99}, 
 {"EGY", "Africa", "Egypt", "2020-05-23", 15786., 783., 707., 11., 154.259, 
  7.651, 6.909, 0.107, "", "", "", "", "", "", "", 84.26, 1.02334403*^8, 
  97.999, 25.3, 5.159, 2.891, 10550.206, 1.3, 525.432, 17.31, 0.2, 50.1, 
  89.827, 1.6, 71.99}, {"EGY", "Africa", "Egypt", "2020-05-24", 16613., 827., 
  735., 28., 162.34, 8.081, 7.182, 0.274, "", "", "", "", "", "", "", 84.26, 
  1.02334403*^8, 97.999, 25.3, 5.159, 2.891, 10550.206, 1.3, 525.432, 17.31, 
  0.2, 50.1, 89.827, 1.6, 71.99}, {"EGY", "Africa", "Egypt", "2020-05-25", 
  17265., 652., 764., 29., 168.712, 6.371, 7.466, 0.283, "", "", "", "", "", 
  "", "", 84.26, 1.02334403*^8, 97.999, 25.3, 5.159, 2.891, 10550.206, 1.3, 
  525.432, 17.31, 0.2, 50.1, 89.827, 1.6, 71.99}, 
 {"EGY", "Africa", "Egypt", "2020-05-26", 17967., 702., 783., 19., 175.571, 
  6.86, 7.651, 0.186, "", "", "", "", "", "", "", 84.26, 1.02334403*^8, 
  97.999, 25.3, 5.159, 2.891, 10550.206, 1.3, 525.432, 17.31, 0.2, 50.1, 
  89.827, 1.6, 71.99}, {"EGY", "Africa", "Egypt", "2020-05-27", 18756., 789., 
  797., 14., 183.281, 7.71, 7.788, 0.137, "", "", "", "", "", "", "", 84.26, 
  1.02334403*^8, 97.999, 25.3, 5.159, 2.891, 10550.206, 1.3, 525.432, 17.31, 
  0.2, 50.1, 89.827, 1.6, 71.99}, {"EGY", "Africa", "Egypt", "2020-05-28", 
  19666., 910., 816., 19., 192.174, 8.892, 7.974, 0.186, "", "", "", "", "", 
  "", "", 84.26, 1.02334403*^8, 97.999, 25.3, 5.159, 2.891, 10550.206, 1.3, 
  525.432, 17.31, 0.2, 50.1, 89.827, 1.6, 71.99}, 
 {"EGY", "Africa", "Egypt", "2020-05-29", 20793., 1127., 845., 29., 203.187, 
  11.013, 8.257, 0.283, "", "", "", "", "", "", "", 84.26, 1.02334403*^8, 
  97.999, 25.3, 5.159, 2.891, 10550.206, 1.3, 525.432, 17.31, 0.2, 50.1, 
  89.827, 1.6, 71.99}, {"EGY", "Africa", "Egypt", "2020-05-30", 22082., 
  1289., 879., 34., 215.783, 12.596, 8.589, 0.332, "", "", "", "", "", "", 
  "", 84.26, 1.02334403*^8, 97.999, 25.3, 5.159, 2.891, 10550.206, 1.3, 
  525.432, 17.31, 0.2, 50.1, 89.827, 1.6, 71.99}, 
 {"EGY", "Africa", "Egypt", "2020-05-31", 23449., 1367., 913., 34., 229.141, 
  13.358, 8.922, 0.332, "", "", "", "", "", "", "", 84.26, 1.02334403*^8, 
  97.999, 25.3, 5.159, 2.891, 10550.206, 1.3, 525.432, 17.31, 0.2, 50.1, 
  89.827, 1.6, 71.99}, {"EGY", "Africa", "Egypt", "2020-06-01", 24985., 
  1536., 959., 46., 244.151, 15.01, 9.371, 0.45, "", "", "", "", "", "", "", 
  84.26, 1.02334403*^8, 97.999, 25.3, 5.159, 2.891, 10550.206, 1.3, 525.432, 
  17.31, 0.2, 50.1, 89.827, 1.6, 71.99}, {"EGY", "Africa", "Egypt", 
  "2020-06-02", 26384., 1399., 1005., 46., 257.821, 13.671, 9.821, 0.45, "", 
  "", "", "", "", "", "", 84.26, 1.02334403*^8, 97.999, 25.3, 5.159, 2.891, 
  10550.206, 1.3, 525.432, 17.31, 0.2, 50.1, 89.827, 1.6, 71.99}, 
 {"EGY", "Africa", "Egypt", "2020-06-03", 27536., 1152., 1052., 47., 269.079, 
  11.257, 10.28, 0.459, "", "", "", "", "", "", "", 84.26, 1.02334403*^8, 
  97.999, 25.3, 5.159, 2.891, 10550.206, 1.3, 525.432, 17.31, 0.2, 50.1, 
  89.827, 1.6, 71.99}, {"EGY", "Africa", "Egypt", "2020-06-04", 28615., 
  1079., 1088., 36., 279.622, 10.544, 10.632, 0.352, "", "", "", "", "", "", 
  "", 84.26, 1.02334403*^8, 97.999, 25.3, 5.159, 2.891, 10550.206, 1.3, 
  525.432, 17.31, 0.2, 50.1, 89.827, 1.6, 71.99}, 
 {"EGY", "Africa", "Egypt", "2020-06-05", 29767., 1152., 1126., 38., 290.88, 
  11.257, 11.003, 0.371, "", "", "", "", "", "", "", 84.26, 1.02334403*^8, 
  97.999, 25.3, 5.159, 2.891, 10550.206, 1.3, 525.432, 17.31, 0.2, 50.1, 
  89.827, 1.6, 71.99}, {"EGY", "Africa", "Egypt", "2020-06-06", 31115., 
  1348., 1166., 40., 304.052, 13.173, 11.394, 0.391, "", "", "", "", "", "", 
  "", 84.26, 1.02334403*^8, 97.999, 25.3, 5.159, 2.891, 10550.206, 1.3, 
  525.432, 17.31, 0.2, 50.1, 89.827, 1.6, 71.99}, 
 {"EGY", "Africa", "Egypt", "2020-06-07", 32612., 1497., 1198., 32., 318.681, 
  14.629, 11.707, 0.313, "", "", "", "", "", "", "", 71.3, 1.02334403*^8, 
  97.999, 25.3, 5.159, 2.891, 10550.206, 1.3, 525.432, 17.31, 0.2, 50.1, 
  89.827, 1.6, 71.99}, {"EGY", "Africa", "Egypt", "2020-06-08", 34079., 
  1467., 1237., 39., 333.016, 14.335, 12.088, 0.381, "", "", "", "", "", "", 
  "", 71.3, 1.02334403*^8, 97.999, 25.3, 5.159, 2.891, 10550.206, 1.3, 
  525.432, 17.31, 0.2, 50.1, 89.827, 1.6, 71.99}, 
 {"EGY", "Africa", "Egypt", "2020-06-09", 35444., 1365., 1271., 34., 346.355, 
  13.339, 12.42, 0.332, "", "", "", "", "", "", "", 71.3, 1.02334403*^8, 
  97.999, 25.3, 5.159, 2.891, 10550.206, 1.3, 525.432, 17.31, 0.2, 50.1, 
  89.827, 1.6, 71.99}, {"EGY", "Africa", "Egypt", "2020-06-10", 36829., 
  1385., 1306., 35., 359.889, 13.534, 12.762, 0.342, "", "", "", "", "", "", 
  "", 71.3, 1.02334403*^8, 97.999, 25.3, 5.159, 2.891, 10550.206, 1.3, 
  525.432, 17.31, 0.2, 50.1, 89.827, 1.6, 71.99}, 
 {"EGY", "Africa", "Egypt", "2020-06-11", 38284., 1455., 1342., 36., 374.107, 
  14.218, 13.114, 0.352, "", "", "", "", "", "", "", 71.3, 1.02334403*^8, 
  97.999, 25.3, 5.159, 2.891, 10550.206, 1.3, 525.432, 17.31, 0.2, 50.1, 
  89.827, 1.6, 71.99}, {"EGY", "Africa", "Egypt", "2020-06-12", 39726., 
  1442., 1377., 35., 388.198, 14.091, 13.456, 0.342, "", "", "", "", "", "", 
  "", 71.3, 1.02334403*^8, 97.999, 25.3, 5.159, 2.891, 10550.206, 1.3, 
  525.432, 17.31, 0.2, 50.1, 89.827, 1.6, 71.99}, 
 {"EGY", "Africa", "Egypt", "2020-06-13", 41304., 1578., 1422., 45., 403.618, 
  15.42, 13.896, 0.44, "", "", "", "", "", "", "", 71.3, 1.02334403*^8, 
  97.999, 25.3, 5.159, 2.891, 10550.206, 1.3, 525.432, 17.31, 0.2, 50.1, 
  89.827, 1.6, 71.99}, {"EGY", "Africa", "Egypt", "2020-06-14", 42980., 
  1676., 1484., 62., 419.996, 16.378, 14.501, 0.606, "", "", "", "", "", "", 
  "", 71.3, 1.02334403*^8, 97.999, 25.3, 5.159, 2.891, 10550.206, 1.3, 
  525.432, 17.31, 0.2, 50.1, 89.827, 1.6, 71.99}, 
 {"EGY", "Africa", "Egypt", "2020-06-15", 44598., 1618., 1575., 91., 435.807, 
  15.811, 15.391, 0.889, "", "", "", "", "", "", "", 71.3, 1.02334403*^8, 
  97.999, 25.3, 5.159, 2.891, 10550.206, 1.3, 525.432, 17.31, 0.2, 50.1, 
  89.827, 1.6, 71.99}, {"EGY", "Africa", "Egypt", "2020-06-16", 46289., 
  1691., 1672., 97., 452.331, 16.524, 16.339, 0.948, "", "", "", "", "", "", 
  "", 71.3, 1.02334403*^8, 97.999, 25.3, 5.159, 2.891, 10550.206, 1.3, 
  525.432, 17.31, 0.2, 50.1, 89.827, 1.6, 71.99}, 
 {"EGY", "Africa", "Egypt", "2020-06-17", 47856., 1567., 1766., 94., 467.643, 
  15.313, 17.257, 0.919, "", "", "", "", "", "", "", 71.3, 1.02334403*^8, 
  97.999, 25.3, 5.159, 2.891, 10550.206, 1.3, 525.432, 17.31, 0.2, 50.1, 
  89.827, 1.6, 71.99}, {"EGY", "Africa", "Egypt", "2020-06-18", 49219., 
  1363., 1850., 84., 480.962, 13.319, 18.078, 0.821, "", "", "", "", "", "", 
  "", 71.3, 1.02334403*^8, 97.999, 25.3, 5.159, 2.891, 10550.206, 1.3, 
  525.432, 17.31, 0.2, 50.1, 89.827, 1.6, 71.99}, 
 {"EGY", "Africa", "Egypt", "2020-06-19", 50437., 1218., 1938., 88., 492.865, 
  11.902, 18.938, 0.86, "", "", "", "", "", "", "", 71.3, 1.02334403*^8, 
  97.999, 25.3, 5.159, 2.891, 10550.206, 1.3, 525.432, 17.31, 0.2, 50.1, 
  89.827, 1.6, 71.99}, {"EGY", "Africa", "Egypt", "2020-06-20", 52211., 
  1774., 2017., 79., 510.2, 17.335, 19.71, 0.772, "", "", "", "", "", "", "", 
  71.3, 1.02334403*^8, 97.999, 25.3, 5.159, 2.891, 10550.206, 1.3, 525.432, 
  17.31, 0.2, 50.1, 89.827, 1.6, 71.99}, {"EGY", "Africa", "Egypt", 
  "2020-06-21", 53758., 1547., 2106., 89., 525.317, 15.117, 20.58, 0.87, "", 
  "", "", "", "", "", "", 71.3, 1.02334403*^8, 97.999, 25.3, 5.159, 2.891, 
  10550.206, 1.3, 525.432, 17.31, 0.2, 50.1, 89.827, 1.6, 71.99}, 
 {"EGY", "Africa", "Egypt", "2020-06-22", 55233., 1475., 2193., 87., 539.731, 
  14.414, 21.43, 0.85, "", "", "", "", "", "", "", 71.3, 1.02334403*^8, 
  97.999, 25.3, 5.159, 2.891, 10550.206, 1.3, 525.432, 17.31, 0.2, 50.1, 
  89.827, 1.6, 71.99}, {"EGY", "Africa", "Egypt", "2020-06-23", 56809., 
  1576., 2278., 85., 555.131, 15.4, 22.26, 0.831, "", "", "", "", "", "", "", 
  71.3, 1.02334403*^8, 97.999, 25.3, 5.159, 2.891, 10550.206, 1.3, 525.432, 
  17.31, 0.2, 50.1, 89.827, 1.6, 71.99}, {"EGY", "Africa", "Egypt", 
  "2020-06-24", 58141., 1332., 2365., 87., 568.147, 13.016, 23.111, 0.85, "", 
  "", "", "", "", "", "", 71.3, 1.02334403*^8, 97.999, 25.3, 5.159, 2.891, 
  10550.206, 1.3, 525.432, 17.31, 0.2, 50.1, 89.827, 1.6, 71.99}, 
 {"EGY", "Africa", "Egypt", "2020-06-25", 58141., 0., 2365., 0., 568.147, 0., 
  23.111, 0., "", "", "", "", "", "", "", 71.3, 1.02334403*^8, 97.999, 25.3, 
  5.159, 2.891, 10550.206, 1.3, 525.432, 17.31, 0.2, 50.1, 89.827, 1.6, 
  71.99}, {"EGY", "Africa", "Egypt", "2020-06-26", 61130., 2989., 2533., 
  168., 597.355, 29.208, 24.752, 1.642, "", "", "", "", "", "", "", 71.3, 
  1.02334403*^8, 97.999, 25.3, 5.159, 2.891, 10550.206, 1.3, 525.432, 17.31, 
  0.2, 50.1, 89.827, 1.6, 71.99}, {"EGY", "Africa", "Egypt", "2020-06-27", 
  62755., 1625., 2620., 87., 613.235, 15.879, 25.602, 0.85, "", "", "", "", 
  "", "", "", 71.3, 1.02334403*^8, 97.999, 25.3, 5.159, 2.891, 10550.206, 
  1.3, 525.432, 17.31, 0.2, 50.1, 89.827, 1.6, 71.99}, 
 {"EGY", "Africa", "Egypt", "2020-06-28", 63923., 1168., 2708., 88., 624.648, 
  11.414, 26.462, 0.86, "", "", "", "", "", "", "", 71.3, 1.02334403*^8, 
  97.999, 25.3, 5.159, 2.891, 10550.206, 1.3, 525.432, 17.31, 0.2, 50.1, 
  89.827, 1.6, 71.99}, {"EGY", "Africa", "Egypt", "2020-06-29", 65188., 
  1265., 2789., 81., 637.01, 12.361, 27.254, 0.792, "", "", "", "", "", "", 
  "", 71.3, 1.02334403*^8, 97.999, 25.3, 5.159, 2.891, 10550.206, 1.3, 
  525.432, 17.31, 0.2, 50.1, 89.827, 1.6, 71.99}, 
 {"EGY", "Africa", "Egypt", "2020-06-30", 66754., 1566., 2872., 83., 652.312, 
  15.303, 28.065, 0.811, "", "", "", "", "", "", "", 71.3, 1.02334403*^8, 
  97.999, 25.3, 5.159, 2.891, 10550.206, 1.3, 525.432, 17.31, 0.2, 50.1, 
  89.827, 1.6, 71.99}, {"EGY", "Africa", "Egypt", "2020-07-01", 68311., 
  1557., 2953., 81., 667.527, 15.215, 28.856, 0.792, "", "", "", "", "", "", 
  "", 60.19, 1.02334403*^8, 97.999, 25.3, 5.159, 2.891, 10550.206, 1.3, 
  525.432, 17.31, 0.2, 50.1, 89.827, 1.6, 71.99}, 
 {"EGY", "Africa", "Egypt", "2020-07-02", 69814., 1503., 3034., 81., 682.214, 
  14.687, 29.648, 0.792, "", "", "", "", "", "", "", 60.19, 1.02334403*^8, 
  97.999, 25.3, 5.159, 2.891, 10550.206, 1.3, 525.432, 17.31, 0.2, 50.1, 
  89.827, 1.6, 71.99}, {"EGY", "Africa", "Egypt", "2020-07-03", 71299., 
  1485., 3120., 86., 696.726, 14.511, 30.488, 0.84, "", "", "", "", "", "", 
  "", 60.19, 1.02334403*^8, 97.999, 25.3, 5.159, 2.891, 10550.206, 1.3, 
  525.432, 17.31, 0.2, 50.1, 89.827, 1.6, 71.99}, 
 {"EGY", "Africa", "Egypt", "2020-07-04", 72711., 1412., 3201., 81., 710.524, 
  13.798, 31.28, 0.792, "", "", "", "", "", "", "", 60.19, 1.02334403*^8, 
  97.999, 25.3, 5.159, 2.891, 10550.206, 1.3, 525.432, 17.31, 0.2, 50.1, 
  89.827, 1.6, 71.99}, {"EGY", "Africa", "Egypt", "2020-07-05", 74035., 
  1324., 3280., 79., 723.461, 12.938, 32.052, 0.772, "", "", "", "", "", "", 
  "", "", 1.02334403*^8, 97.999, 25.3, 5.159, 2.891, 10550.206, 1.3, 525.432, 
  17.31, 0.2, 50.1, 89.827, 1.6, 71.99}, {"EGY", "Africa", "Egypt", 
  "2020-07-06", 75253., 1218., 3343., 63., 735.364, 11.902, 32.667, 0.616, 
  "", "", "", "", "", "", "", "", 1.02334403*^8, 97.999, 25.3, 5.159, 2.891, 
  10550.206, 1.3, 525.432, 17.31, 0.2, 50.1, 89.827, 1.6, 71.99}, 
 {"EGY", "Africa", "Egypt", "2020-07-07", 76222., 969., 3422., 79., 744.833, 
  9.469, 33.439, 0.772, "", "", "", "", "", "", "", "", 1.02334403*^8, 
  97.999, 25.3, 5.159, 2.891, 10550.206, 1.3, 525.432, 17.31, 0.2, 50.1, 
  89.827, 1.6, 71.99}, {"EGY", "Africa", "Egypt", "2020-07-08", 77279., 
  1057., 3489., 67., 755.161, 10.329, 34.094, 0.655, "", "", "", "", "", "", 
  "", "", 1.02334403*^8, 97.999, 25.3, 5.159, 2.891, 10550.206, 1.3, 525.432, 
  17.31, 0.2, 50.1, 89.827, 1.6, 71.99}, {"SLV", "North America", 
  "El Salvador", "2020-03-19", 1., 1., 0., 0., 0.154, 0.154, 0., 0., "", "", 
  "", "", "", "", "", 65.74, 6.486201*^6, 307.811, 27.6, 8.273, 5.417, 
  7292.458, 2.2, 167.295, 8.87, 2.5, 18.8, 90.65, 1.3, 73.32}, 
 {"SLV", "North America", "El Salvador", "2020-03-20", 1., 0., 0., 0., 0.154, 
  0., 0., 0., "", "", "", "", "", "", "", 65.74, 6.486201*^6, 307.811, 27.6, 
  8.273, 5.417, 7292.458, 2.2, 167.295, 8.87, 2.5, 18.8, 90.65, 1.3, 73.32}, 
 {"SLV", "North America", "El Salvador", "2020-03-21", 3., 2., 0., 0., 0.463, 
  0.308, 0., 0., "", "", "", "", "", "", "", 88.89, 6.486201*^6, 307.811, 
  27.6, 8.273, 5.417, 7292.458, 2.2, 167.295, 8.87, 2.5, 18.8, 90.65, 1.3, 
  73.32}, {"SLV", "North America", "El Salvador", "2020-03-22", 3., 0., 0., 
  0., 0.463, 0., 0., 0., "", "", "", "", "", "", "", 88.89, 6.486201*^6, 
  307.811, 27.6, 8.273, 5.417, 7292.458, 2.2, 167.295, 8.87, 2.5, 18.8, 
  90.65, 1.3, 73.32}, {"SLV", "North America", "El Salvador", "2020-03-23", 
  3., 0., 0., 0., 0.463, 0., 0., 0., "", "", "", "", "", "", "", 88.89, 
  6.486201*^6, 307.811, 27.6, 8.273, 5.417, 7292.458, 2.2, 167.295, 8.87, 
  2.5, 18.8, 90.65, 1.3, 73.32}, {"SLV", "North America", "El Salvador", 
  "2020-03-24", 5., 2., 0., 0., 0.771, 0.308, 0., 0., "", "", "", "", "", "", 
  "", 88.89, 6.486201*^6, 307.811, 27.6, 8.273, 5.417, 7292.458, 2.2, 
  167.295, 8.87, 2.5, 18.8, 90.65, 1.3, 73.32}, 
 {"SLV", "North America", "El Salvador", "2020-03-25", 9., 4., 0., 0., 1.388, 
  0.617, 0., 0., "", "", "", "", "", "", "", 88.89, 6.486201*^6, 307.811, 
  27.6, 8.273, 5.417, 7292.458, 2.2, 167.295, 8.87, 2.5, 18.8, 90.65, 1.3, 
  73.32}, {"SLV", "North America", "El Salvador", "2020-03-26", 13., 4., 0., 
  0., 2.004, 0.617, 0., 0., "", "", "", "", "", "", "", 88.89, 6.486201*^6, 
  307.811, 27.6, 8.273, 5.417, 7292.458, 2.2, 167.295, 8.87, 2.5, 18.8, 
  90.65, 1.3, 73.32}, {"SLV", "North America", "El Salvador", "2020-03-27", 
  13., 0., 0., 0., 2.004, 0., 0., 0., "", "", "", "", "", "", "", 88.89, 
  6.486201*^6, 307.811, 27.6, 8.273, 5.417, 7292.458, 2.2, 167.295, 8.87, 
  2.5, 18.8, 90.65, 1.3, 73.32}, {"SLV", "North America", "El Salvador", 
  "2020-03-28", 13., 0., 0., 0., 2.004, 0., 0., 0., "", "", "", "", "", "", 
  "", 88.89, 6.486201*^6, 307.811, 27.6, 8.273, 5.417, 7292.458, 2.2, 
  167.295, 8.87, 2.5, 18.8, 90.65, 1.3, 73.32}, 
 {"SLV", "North America", "El Salvador", "2020-03-29", 19., 6., 0., 0., 
  2.929, 0.925, 0., 0., "", "", "", "", "", "", "", 88.89, 6.486201*^6, 
  307.811, 27.6, 8.273, 5.417, 7292.458, 2.2, 167.295, 8.87, 2.5, 18.8, 
  90.65, 1.3, 73.32}, {"SLV", "North America", "El Salvador", "2020-03-30", 
  30., 11., 0., 0., 4.625, 1.696, 0., 0., "", "", "", "", "", "", "", 88.89, 
  6.486201*^6, 307.811, 27.6, 8.273, 5.417, 7292.458, 2.2, 167.295, 8.87, 
  2.5, 18.8, 90.65, 1.3, 73.32}, {"SLV", "North America", "El Salvador", 
  "2020-03-31", 32., 2., 0., 0., 4.934, 0.308, 0., 0., "", "", "", "", "", 
  "", "", 88.89, 6.486201*^6, 307.811, 27.6, 8.273, 5.417, 7292.458, 2.2, 
  167.295, 8.87, 2.5, 18.8, 90.65, 1.3, 73.32}, 
 {"SLV", "North America", "El Salvador", "2020-04-01", 32., 0., 1., 1., 
  4.934, 0., 0.154, 0.154, "", "", "", "", "", "", "", 88.89, 6.486201*^6, 
  307.811, 27.6, 8.273, 5.417, 7292.458, 2.2, 167.295, 8.87, 2.5, 18.8, 
  90.65, 1.3, 73.32}, {"SLV", "North America", "El Salvador", "2020-04-02", 
  41., 9., 2., 1., 6.321, 1.388, 0.308, 0.154, "", "", "", "", "", "", "", 
  88.89, 6.486201*^6, 307.811, 27.6, 8.273, 5.417, 7292.458, 2.2, 167.295, 
  8.87, 2.5, 18.8, 90.65, 1.3, 73.32}, {"SLV", "North America", 
  "El Salvador", "2020-04-03", 46., 5., 2., 0., 7.092, 0.771, 0.308, 0., "", 
  "", "", "", "", "", "", 88.89, 6.486201*^6, 307.811, 27.6, 8.273, 5.417, 
  7292.458, 2.2, 167.295, 8.87, 2.5, 18.8, 90.65, 1.3, 73.32}, 
 {"SLV", "North America", "El Salvador", "2020-04-04", 56., 10., 3., 1., 
  8.634, 1.542, 0.463, 0.154, "", "", "", "", "", "", "", 88.89, 6.486201*^6, 
  307.811, 27.6, 8.273, 5.417, 7292.458, 2.2, 167.295, 8.87, 2.5, 18.8, 
  90.65, 1.3, 73.32}, {"SLV", "North America", "El Salvador", "2020-04-05", 
  62., 6., 3., 0., 9.559, 0.925, 0.463, 0., "", "", "", "", "", "", "", 
  88.89, 6.486201*^6, 307.811, 27.6, 8.273, 5.417, 7292.458, 2.2, 167.295, 
  8.87, 2.5, 18.8, 90.65, 1.3, 73.32}, {"SLV", "North America", 
  "El Salvador", "2020-04-06", 69., 7., 3., 0., 10.638, 1.079, 0.463, 0., "", 
  "", "", "", "", "", "", 88.89, 6.486201*^6, 307.811, 27.6, 8.273, 5.417, 
  7292.458, 2.2, 167.295, 8.87, 2.5, 18.8, 90.65, 1.3, 73.32}, 
 {"SLV", "North America", "El Salvador", "2020-04-07", 78., 9., 4., 1., 
  12.026, 1.388, 0.617, 0.154, "", "", "", "", "", "", "", 88.89, 
  6.486201*^6, 307.811, 27.6, 8.273, 5.417, 7292.458, 2.2, 167.295, 8.87, 
  2.5, 18.8, 90.65, 1.3, 73.32}, {"SLV", "North America", "El Salvador", 
  "2020-04-08", 78., 0., 4., 0., 12.026, 0., 0.617, 0., "", "", "", "", "", 
  "", "", 88.89, 6.486201*^6, 307.811, 27.6, 8.273, 5.417, 7292.458, 2.2, 
  167.295, 8.87, 2.5, 18.8, 90.65, 1.3, 73.32}, 
 {"SLV", "North America", "El Salvador", "2020-04-09", 103., 25., 5., 1., 
  15.88, 3.854, 0.771, 0.154, "", "", "", "", "", "", "", 88.89, 6.486201*^6, 
  307.811, 27.6, 8.273, 5.417, 7292.458, 2.2, 167.295, 8.87, 2.5, 18.8, 
  90.65, 1.3, 73.32}, {"SLV", "North America", "El Salvador", "2020-04-10", 
  117., 14., 6., 1., 18.038, 2.158, 0.925, 0.154, 5760., "", 0.888, "", "", 
  "", "tests performed", 88.89, 6.486201*^6, 307.811, 27.6, 8.273, 5.417, 
  7292.458, 2.2, 167.295, 8.87, 2.5, 18.8, 90.65, 1.3, 73.32}, 
 {"SLV", "North America", "El Salvador", "2020-04-11", 118., 1., 6., 0., 
  18.192, 0.154, 0.925, 0., 6272., 512., 0.967, 0.079, "", "", 
  "tests performed", 88.89, 6.486201*^6, 307.811, 27.6, 8.273, 5.417, 
  7292.458, 2.2, 167.295, 8.87, 2.5, 18.8, 90.65, 1.3, 73.32}, 
 {"SLV", "North America", "El Salvador", "2020-04-12", 118., 0., 6., 0., 
  18.192, 0., 0.925, 0., 6729., 457., 1.037, 0.07, "", "", "tests performed", 
  88.89, 6.486201*^6, 307.811, 27.6, 8.273, 5.417, 7292.458, 2.2, 167.295, 
  8.87, 2.5, 18.8, 90.65, 1.3, 73.32}, {"SLV", "North America", 
  "El Salvador", "2020-04-13", 125., 7., 6., 0., 19.272, 1.079, 0.925, 0., 
  7230., 501., 1.115, 0.077, "", "", "tests performed", 88.89, 6.486201*^6, 
  307.811, 27.6, 8.273, 5.417, 7292.458, 2.2, 167.295, 8.87, 2.5, 18.8, 
  90.65, 1.3, 73.32}, {"SLV", "North America", "El Salvador", "2020-04-14", 
  149., 24., 6., 0., 22.972, 3.7, 0.925, 0., 7785., 555., 1.2, 0.086, "", "", 
  "tests performed", 88.89, 6.486201*^6, 307.811, 27.6, 8.273, 5.417, 
  7292.458, 2.2, 167.295, 8.87, 2.5, 18.8, 90.65, 1.3, 73.32}, 
 {"SLV", "North America", "El Salvador", "2020-04-15", 159., 10., 6., 0., 
  24.514, 1.542, 0.925, 0., 8333., 548., 1.285, 0.084, "", "", 
  "tests performed", 88.89, 6.486201*^6, 307.811, 27.6, 8.273, 5.417, 
  7292.458, 2.2, 167.295, 8.87, 2.5, 18.8, 90.65, 1.3, 73.32}, 
 {"SLV", "North America", "El Salvador", "2020-04-16", 159., 0., 6., 0., 
  24.514, 0., 0.925, 0., 9267., 934., 1.429, 0.144, "", "", 
  "tests performed", 88.89, 6.486201*^6, 307.811, 27.6, 8.273, 5.417, 
  7292.458, 2.2, 167.295, 8.87, 2.5, 18.8, 90.65, 1.3, 73.32}, 
 {"SLV", "North America", "El Salvador", "2020-04-17", 164., 5., 6., 0., 
  25.284, 0.771, 0.925, 0., 10191., 924., 1.571, 0.142, 633., 0.098, 
  "tests performed", 88.89, 6.486201*^6, 307.811, 27.6, 8.273, 5.417, 
  7292.458, 2.2, 167.295, 8.87, 2.5, 18.8, 90.65, 1.3, 73.32}, 
 {"SLV", "North America", "El Salvador", "2020-04-18", 177., 13., 7., 1., 
  27.289, 2.004, 1.079, 0.154, 11160., 969., 1.721, 0.149, 698., 0.108, 
  "tests performed", 88.89, 6.486201*^6, 307.811, 27.6, 8.273, 5.417, 
  7292.458, 2.2, 167.295, 8.87, 2.5, 18.8, 90.65, 1.3, 73.32}, 
 {"SLV", "North America", "El Salvador", "2020-04-19", 190., 13., 7., 0., 
  29.293, 2.004, 1.079, 0., 12210., 1050., 1.882, 0.162, 783., 0.121, 
  "tests performed", 88.89, 6.486201*^6, 307.811, 27.6, 8.273, 5.417, 
  7292.458, 2.2, 167.295, 8.87, 2.5, 18.8, 90.65, 1.3, 73.32}, 
 {"SLV", "North America", "El Salvador", "2020-04-20", 201., 11., 7., 0., 
  30.989, 1.696, 1.079, 0., 13352., 1142., 2.059, 0.176, 875., 0.135, 
  "tests performed", 88.89, 6.486201*^6, 307.811, 27.6, 8.273, 5.417, 
  7292.458, 2.2, 167.295, 8.87, 2.5, 18.8, 90.65, 1.3, 73.32}, 
 {"SLV", "North America", "El Salvador", "2020-04-21", 218., 17., 7., 0., 
  33.61, 2.621, 1.079, 0., 14375., 1023., 2.216, 0.158, 941., 0.145, 
  "tests performed", 94.44, 6.486201*^6, 307.811, 27.6, 8.273, 5.417, 
  7292.458, 2.2, 167.295, 8.87, 2.5, 18.8, 90.65, 1.3, 73.32}, 
 {"SLV", "North America", "El Salvador", "2020-04-22", 225., 7., 7., 0., 
  34.689, 1.079, 1.079, 0., 15385., 1010., 2.372, 0.156, 1007., 0.155, 
  "tests performed", 94.44, 6.486201*^6, 307.811, 27.6, 8.273, 5.417, 
  7292.458, 2.2, 167.295, 8.87, 2.5, 18.8, 90.65, 1.3, 73.32}, 
 {"SLV", "North America", "El Salvador", "2020-04-23", 237., 12., 8., 1., 
  36.539, 1.85, 1.233, 0.154, 16418., 1033., 2.531, 0.159, 1022., 0.158, 
  "tests performed", 94.44, 6.486201*^6, 307.811, 27.6, 8.273, 5.417, 
  7292.458, 2.2, 167.295, 8.87, 2.5, 18.8, 90.65, 1.3, 73.32}, 
 {"SLV", "North America", "El Salvador", "2020-04-24", 250., 13., 8., 0., 
  38.543, 2.004, 1.233, 0., 17423., 1005., 2.686, 0.155, 1033., 0.159, 
  "tests performed", 94.44, 6.486201*^6, 307.811, 27.6, 8.273, 5.417, 
  7292.458, 2.2, 167.295, 8.87, 2.5, 18.8, 90.65, 1.3, 73.32}, 
 {"SLV", "North America", "El Salvador", "2020-04-25", 261., 11., 8., 0., 
  40.239, 1.696, 1.233, 0., 18686., 1263., 2.881, 0.195, 1075., 0.166, 
  "tests performed", 94.44, 6.486201*^6, 307.811, 27.6, 8.273, 5.417, 
  7292.458, 2.2, 167.295, 8.87, 2.5, 18.8, 90.65, 1.3, 73.32}, 
 {"SLV", "North America", "El Salvador", "2020-04-26", 298., 37., 8., 0., 
  45.944, 5.704, 1.233, 0., 20109., 1423., 3.1, 0.219, 1128., 0.174, 
  "tests performed", 94.44, 6.486201*^6, 307.811, 27.6, 8.273, 5.417, 
  7292.458, 2.2, 167.295, 8.87, 2.5, 18.8, 90.65, 1.3, 73.32}, 
 {"SLV", "North America", "El Salvador", "2020-04-27", 298., 0., 8., 0., 
  45.944, 0., 1.233, 0., 21364., 1255., 3.294, 0.193, 1145., 0.177, 
  "tests performed", 94.44, 6.486201*^6, 307.811, 27.6, 8.273, 5.417, 
  7292.458, 2.2, 167.295, 8.87, 2.5, 18.8, 90.65, 1.3, 73.32}, 
 {"SLV", "North America", "El Salvador", "2020-04-28", 323., 25., 8., 0., 
  49.798, 3.854, 1.233, 0., 22593., 1229., 3.483, 0.189, 1174., 0.181, 
  "tests performed", 94.44, 6.486201*^6, 307.811, 27.6, 8.273, 5.417, 
  7292.458, 2.2, 167.295, 8.87, 2.5, 18.8, 90.65, 1.3, 73.32}, 
 {"SLV", "North America", "El Salvador", "2020-04-29", 345., 22., 9., 1., 
  53.19, 3.392, 1.388, 0.154, 24057., 1464., 3.709, 0.226, 1239., 0.191, 
  "tests performed", 94.44, 6.486201*^6, 307.811, 27.6, 8.273, 5.417, 
  7292.458, 2.2, 167.295, 8.87, 2.5, 18.8, 90.65, 1.3, 73.32}, 
 {"SLV", "North America", "El Salvador", "2020-04-30", 377., 32., 9., 0., 
  58.123, 4.934, 1.388, 0., 25492., 1435., 3.93, 0.221, 1296., 0.2, 
  "tests performed", 94.44, 6.486201*^6, 307.811, 27.6, 8.273, 5.417, 
  7292.458, 2.2, 167.295, 8.87, 2.5, 18.8, 90.65, 1.3, 73.32}, 
 {"SLV", "North America", "El Salvador", "2020-05-01", 424., 47., 10., 1., 
  65.37, 7.246, 1.542, 0.154, 26961., 1469., 4.157, 0.226, 1363., 0.21, 
  "tests performed", 94.44, 6.486201*^6, 307.811, 27.6, 8.273, 5.417, 
  7292.458, 2.2, 167.295, 8.87, 2.5, 18.8, 90.65, 1.3, 73.32}, 
 {"SLV", "North America", "El Salvador", "2020-05-02", 446., 22., 10., 0., 
  68.761, 3.392, 1.542, 0., 28596., 1635., 4.409, 0.252, 1416., 0.218, 
  "tests performed", 94.44, 6.486201*^6, 307.811, 27.6, 8.273, 5.417, 
  7292.458, 2.2, 167.295, 8.87, 2.5, 18.8, 90.65, 1.3, 73.32}, 
 {"SLV", "North America", "El Salvador", "2020-05-03", 446., 0., 11., 1., 
  68.761, 0., 1.696, 0.154, 30387., 1791., 4.685, 0.276, 1468., 0.226, 
  "tests performed", 94.44, 6.486201*^6, 307.811, 27.6, 8.273, 5.417, 
  7292.458, 2.2, 167.295, 8.87, 2.5, 18.8, 90.65, 1.3, 73.32}, 
 {"SLV", "North America", "El Salvador", "2020-05-04", 555., 109., 12., 1., 
  85.566, 16.805, 1.85, 0.154, 32030., 1643., 4.938, 0.253, 1524., 0.235, 
  "tests performed", 94.44, 6.486201*^6, 307.811, 27.6, 8.273, 5.417, 
  7292.458, 2.2, 167.295, 8.87, 2.5, 18.8, 90.65, 1.3, 73.32}, 
 {"SLV", "North America", "El Salvador", "2020-05-05", 587., 32., 13., 1., 
  90.5, 4.934, 2.004, 0.154, 33628., 1598., 5.185, 0.246, 1576., 0.243, 
  "tests performed", 94.44, 6.486201*^6, 307.811, 27.6, 8.273, 5.417, 
  7292.458, 2.2, 167.295, 8.87, 2.5, 18.8, 90.65, 1.3, 73.32}, 
 {"SLV", "North America", "El Salvador", "2020-05-06", 587., 0., 14., 1., 
  90.5, 0., 2.158, 0.154, 35411., 1783., 5.459, 0.275, 1622., 0.25, 
  "tests performed", 94.44, 6.486201*^6, 307.811, 27.6, 8.273, 5.417, 
  7292.458, 2.2, 167.295, 8.87, 2.5, 18.8, 90.65, 1.3, 73.32}, 
 {"SLV", "North America", "El Salvador", "2020-05-07", 695., 108., 15., 1., 
  107.151, 16.651, 2.313, 0.154, 37306., 1895., 5.752, 0.292, 1688., 0.26, 
  "tests performed", 100., 6.486201*^6, 307.811, 27.6, 8.273, 5.417, 
  7292.458, 2.2, 167.295, 8.87, 2.5, 18.8, 90.65, 1.3, 73.32}, 
 {"SLV", "North America", "El Salvador", "2020-05-08", 695., 0., 15., 0., 
  107.151, 0., 2.313, 0., 39079., 1773., 6.025, 0.273, 1731., 0.267, 
  "tests performed", 100., 6.486201*^6, 307.811, 27.6, 8.273, 5.417, 
  7292.458, 2.2, 167.295, 8.87, 2.5, 18.8, 90.65, 1.3, 73.32}, 
 {"SLV", "North America", "El Salvador", "2020-05-09", 784., 89., 16., 1., 
  120.872, 13.721, 2.467, 0.154, 41090., 2011., 6.335, 0.31, 1785., 0.275, 
  "tests performed", 100., 6.486201*^6, 307.811, 27.6, 8.273, 5.417, 
  7292.458, 2.2, 167.295, 8.87, 2.5, 18.8, 90.65, 1.3, 73.32}, 
 {"SLV", "North America", "El Salvador", "2020-05-10", 889., 105., 17., 1., 
  137.06, 16.188, 2.621, 0.154, 43043., 1953., 6.636, 0.301, 1808., 0.279, 
  "tests performed", 100., 6.486201*^6, 307.811, 27.6, 8.273, 5.417, 
  7292.458, 2.2, 167.295, 8.87, 2.5, 18.8, 90.65, 1.3, 73.32}, 
 {"SLV", "North America", "El Salvador", "2020-05-11", 958., 69., 17., 0., 
  147.698, 10.638, 2.621, 0., 44926., 1883., 6.926, 0.29, 1842., 0.284, 
  "tests performed", 100., 6.486201*^6, 307.811, 27.6, 8.273, 5.417, 
  7292.458, 2.2, 167.295, 8.87, 2.5, 18.8, 90.65, 1.3, 73.32}, 
 {"SLV", "North America", "El Salvador", "2020-05-12", 998., 40., 18., 1., 
  153.865, 6.167, 2.775, 0.154, 46831., 1905., 7.22, 0.294, 1886., 0.291, 
  "tests performed", 100., 6.486201*^6, 307.811, 27.6, 8.273, 5.417, 
  7292.458, 2.2, 167.295, 8.87, 2.5, 18.8, 90.65, 1.3, 73.32}, 
 {"SLV", "North America", "El Salvador", "2020-05-13", 1037., 39., 20., 2., 
  159.878, 6.013, 3.083, 0.308, 48913., 2082., 7.541, 0.321, 1929., 0.297, 
  "tests performed", 100., 6.486201*^6, 307.811, 27.6, 8.273, 5.417, 
  7292.458, 2.2, 167.295, 8.87, 2.5, 18.8, 90.65, 1.3, 73.32}, 
 {"SLV", "North America", "El Salvador", "2020-05-14", 1112., 75., 20., 0., 
  171.441, 11.563, 3.083, 0., 51142., 2229., 7.885, 0.344, 1977., 0.305, 
  "tests performed", 100., 6.486201*^6, 307.811, 27.6, 8.273, 5.417, 
  7292.458, 2.2, 167.295, 8.87, 2.5, 18.8, 90.65, 1.3, 73.32}, 
 {"SLV", "North America", "El Salvador", "2020-05-15", 1210., 98., 23., 3., 
  186.55, 15.109, 3.546, 0.463, 53412., 2270., 8.235, 0.35, 2048., 0.316, 
  "tests performed", 100., 6.486201*^6, 307.811, 27.6, 8.273, 5.417, 
  7292.458, 2.2, 167.295, 8.87, 2.5, 18.8, 90.65, 1.3, 73.32}, 
 {"SLV", "North America", "El Salvador", "2020-05-16", 1265., 55., 25., 2., 
  195.029, 8.48, 3.854, 0.308, 55694., 2282., 8.587, 0.352, 2086., 0.322, 
  "tests performed", 100., 6.486201*^6, 307.811, 27.6, 8.273, 5.417, 
  7292.458, 2.2, 167.295, 8.87, 2.5, 18.8, 90.65, 1.3, 73.32}, 
 {"SLV", "North America", "El Salvador", "2020-05-17", 1265., 0., 26., 1., 
  195.029, 0., 4.009, 0.154, 57883., 2189., 8.924, 0.337, 2120., 0.327, 
  "tests performed", 100., 6.486201*^6, 307.811, 27.6, 8.273, 5.417, 
  7292.458, 2.2, 167.295, 8.87, 2.5, 18.8, 90.65, 1.3, 73.32}, 
 {"SLV", "North America", "El Salvador", "2020-05-18", 1338., 73., 30., 4., 
  206.284, 11.255, 4.625, 0.617, 60341., 2458., 9.303, 0.379, 2202., 0.339, 
  "tests performed", 100., 6.486201*^6, 307.811, 27.6, 8.273, 5.417, 
  7292.458, 2.2, 167.295, 8.87, 2.5, 18.8, 90.65, 1.3, 73.32}, 
 {"SLV", "North America", "El Salvador", "2020-05-19", 1413., 75., 30., 0., 
  217.847, 11.563, 4.625, 0., 62838., 2497., 9.688, 0.385, 2287., 0.353, 
  "tests performed", 100., 6.486201*^6, 307.811, 27.6, 8.273, 5.417, 
  7292.458, 2.2, 167.295, 8.87, 2.5, 18.8, 90.65, 1.3, 73.32}, 
 {"SLV", "North America", "El Salvador", "2020-05-20", 1498., 85., 31., 1., 
  230.952, 13.105, 4.779, 0.154, 65226., 2388., 10.056, 0.368, 2330., 0.359, 
  "tests performed", 100., 6.486201*^6, 307.811, 27.6, 8.273, 5.417, 
  7292.458, 2.2, 167.295, 8.87, 2.5, 18.8, 90.65, 1.3, 73.32}, 
 {"SLV", "North America", "El Salvador", "2020-05-21", 1571., 73., 32., 1., 
  242.206, 11.255, 4.934, 0.154, 67663., 2437., 10.432, 0.376, 2360., 0.364, 
  "tests performed", 100., 6.486201*^6, 307.811, 27.6, 8.273, 5.417, 
  7292.458, 2.2, 167.295, 8.87, 2.5, 18.8, 90.65, 1.3, 73.32}, 
 {"SLV", "North America", "El Salvador", "2020-05-22", 1640., 69., 33., 1., 
  252.844, 10.638, 5.088, 0.154, 70225., 2562., 10.827, 0.395, 2402., 0.37, 
  "tests performed", 100., 6.486201*^6, 307.811, 27.6, 8.273, 5.417, 
  7292.458, 2.2, 167.295, 8.87, 2.5, 18.8, 90.65, 1.3, 73.32}, 
 {"SLV", "North America", "El Salvador", "2020-05-23", 1725., 85., 33., 0., 
  265.949, 13.105, 5.088, 0., 72616., 2391., 11.195, 0.369, 2417., 0.373, 
  "tests performed", 100., 6.486201*^6, 307.811, 27.6, 8.273, 5.417, 
  7292.458, 2.2, 167.295, 8.87, 2.5, 18.8, 90.65, 1.3, 73.32}, 
 {"SLV", "North America", "El Salvador", "2020-05-24", 1819., 94., 35., 2., 
  280.442, 14.492, 5.396, 0.308, 75146., 2530., 11.586, 0.39, 2466., 0.38, 
  "tests performed", 100., 6.486201*^6, 307.811, 27.6, 8.273, 5.417, 
  7292.458, 2.2, 167.295, 8.87, 2.5, 18.8, 90.65, 1.3, 73.32}, 
 {"SLV", "North America", "El Salvador", "2020-05-25", 1915., 96., 35., 0., 
  295.242, 14.801, 5.396, 0., 77482., 2336., 11.946, 0.36, 2449., 0.378, 
  "tests performed", 100., 6.486201*^6, 307.811, 27.6, 8.273, 5.417, 
  7292.458, 2.2, 167.295, 8.87, 2.5, 18.8, 90.65, 1.3, 73.32}, 
 {"SLV", "North America", "El Salvador", "2020-05-26", 1983., 68., 36., 1., 
  305.726, 10.484, 5.55, 0.154, 79711., 2229., 12.289, 0.344, 2410., 0.372, 
  "tests performed", 100., 6.486201*^6, 307.811, 27.6, 8.273, 5.417, 
  7292.458, 2.2, 167.295, 8.87, 2.5, 18.8, 90.65, 1.3, 73.32}, 
 {"SLV", "North America", "El Salvador", "2020-05-27", 2042., 59., 36., 0., 
  314.822, 9.096, 5.55, 0., 82243., 2532., 12.68, 0.39, 2431., 0.375, 
  "tests performed", 100., 6.486201*^6, 307.811, 27.6, 8.273, 5.417, 
  7292.458, 2.2, 167.295, 8.87, 2.5, 18.8, 90.65, 1.3, 73.32}, 
 {"SLV", "North America", "El Salvador", "2020-05-28", 2109., 67., 39., 3., 
  325.152, 10.33, 6.013, 0.463, 84650., 2407., 13.051, 0.371, 2427., 0.374, 
  "tests performed", 100., 6.486201*^6, 307.811, 27.6, 8.273, 5.417, 
  7292.458, 2.2, 167.295, 8.87, 2.5, 18.8, 90.65, 1.3, 73.32}, 
 {"SLV", "North America", "El Salvador", "2020-05-29", 2194., 85., 39., 0., 
  338.257, 13.105, 6.013, 0., 86972., 2322., 13.409, 0.358, 2392., 0.369, 
  "tests performed", 100., 6.486201*^6, 307.811, 27.6, 8.273, 5.417, 
  7292.458, 2.2, 167.295, 8.87, 2.5, 18.8, 90.65, 1.3, 73.32}, 
 {"SLV", "North America", "El Salvador", "2020-05-30", 2278., 84., 43., 4., 
  351.207, 12.951, 6.629, 0.617, 89358., 2386., 13.777, 0.368, 2392., 0.369, 
  "tests performed", 100., 6.486201*^6, 307.811, 27.6, 8.273, 5.417, 
  7292.458, 2.2, 167.295, 8.87, 2.5, 18.8, 90.65, 1.3, 73.32}, 
 {"SLV", "North America", "El Salvador", "2020-05-31", 2517., 239., 46., 3., 
  388.055, 36.847, 7.092, 0.463, 91837., 2479., 14.159, 0.382, 2384., 0.368, 
  "tests performed", 100., 6.486201*^6, 307.811, 27.6, 8.273, 5.417, 
  7292.458, 2.2, 167.295, 8.87, 2.5, 18.8, 90.65, 1.3, 73.32}, 
 {"SLV", "North America", "El Salvador", "2020-06-01", 2517., 0., 46., 0., 
  388.055, 0., 7.092, 0., 94272., 2435., 14.534, 0.375, 2399., 0.37, 
  "tests performed", 100., 6.486201*^6, 307.811, 27.6, 8.273, 5.417, 
  7292.458, 2.2, 167.295, 8.87, 2.5, 18.8, 90.65, 1.3, 73.32}, 
 {"SLV", "North America", "El Salvador", "2020-06-02", 2582., 65., 46., 0., 
  398.076, 10.021, 7.092, 0., 96647., 2375., 14.9, 0.366, 2419., 0.373, 
  "tests performed", 96.3, 6.486201*^6, 307.811, 27.6, 8.273, 5.417, 
  7292.458, 2.2, 167.295, 8.87, 2.5, 18.8, 90.65, 1.3, 73.32}, 
 {"SLV", "North America", "El Salvador", "2020-06-03", 2653., 71., 49., 3., 
  409.022, 10.946, 7.554, 0.463, 99178., 2531., 15.291, 0.39, 2419., 0.373, 
  "tests performed", 96.3, 6.486201*^6, 307.811, 27.6, 8.273, 5.417, 
  7292.458, 2.2, 167.295, 8.87, 2.5, 18.8, 90.65, 1.3, 73.32}, 
 {"SLV", "North America", "El Salvador", "2020-06-04", 2705., 52., 51., 2., 
  417.039, 8.017, 7.863, 0.308, 101604., 2426., 15.665, 0.374, 2422., 0.373, 
  "tests performed", 96.3, 6.486201*^6, 307.811, 27.6, 8.273, 5.417, 
  7292.458, 2.2, 167.295, 8.87, 2.5, 18.8, 90.65, 1.3, 73.32}, 
 {"SLV", "North America", "El Salvador", "2020-06-05", 2781., 76., 52., 1., 
  428.756, 11.717, 8.017, 0.154, 104060., 2456., 16.043, 0.379, 2441., 0.376, 
  "tests performed", 96.3, 6.486201*^6, 307.811, 27.6, 8.273, 5.417, 
  7292.458, 2.2, 167.295, 8.87, 2.5, 18.8, 90.65, 1.3, 73.32}, 
 {"SLV", "North America", "El Salvador", "2020-06-06", 2849., 68., 53., 1., 
  439.24, 10.484, 8.171, 0.154, 106548., 2488., 16.427, 0.384, 2456., 0.379, 
  "tests performed", 96.3, 6.486201*^6, 307.811, 27.6, 8.273, 5.417, 
  7292.458, 2.2, 167.295, 8.87, 2.5, 18.8, 90.65, 1.3, 73.32}, 
 {"SLV", "North America", "El Salvador", "2020-06-07", 2934., 85., 53., 0., 
  452.345, 13.105, 8.171, 0., 108924., 2376., 16.793, 0.366, 2441., 0.376, 
  "tests performed", 96.3, 6.486201*^6, 307.811, 27.6, 8.273, 5.417, 
  7292.458, 2.2, 167.295, 8.87, 2.5, 18.8, 90.65, 1.3, 73.32}, 
 {"SLV", "North America", "El Salvador", "2020-06-08", 3015., 81., 55., 2., 
  464.833, 12.488, 8.48, 0.308, 111274., 2350., 17.155, 0.362, 2429., 0.374, 
  "tests performed", 96.3, 6.486201*^6, 307.811, 27.6, 8.273, 5.417, 
  7292.458, 2.2, 167.295, 8.87, 2.5, 18.8, 90.65, 1.3, 73.32}, 
 {"SLV", "North America", "El Salvador", "2020-06-09", 3104., 89., 58., 3., 
  478.554, 13.721, 8.942, 0.463, 113656., 2382., 17.523, 0.367, 2430., 0.375, 
  "tests performed", 96.3, 6.486201*^6, 307.811, 27.6, 8.273, 5.417, 
  7292.458, 2.2, 167.295, 8.87, 2.5, 18.8, 90.65, 1.3, 73.32}, 
 {"SLV", "North America", "El Salvador", "2020-06-10", 3191., 87., 60., 2., 
  491.967, 13.413, 9.25, 0.308, 116027., 2371., 17.888, 0.366, 2407., 0.371, 
  "tests performed", 96.3, 6.486201*^6, 307.811, 27.6, 8.273, 5.417, 
  7292.458, 2.2, 167.295, 8.87, 2.5, 18.8, 90.65, 1.3, 73.32}, 
 {"SLV", "North America", "El Salvador", "2020-06-11", 3274., 83., 64., 4., 
  504.764, 12.796, 9.867, 0.617, 118483., 2456., 18.267, 0.379, 2411., 0.372, 
  "tests performed", 96.3, 6.486201*^6, 307.811, 27.6, 8.273, 5.417, 
  7292.458, 2.2, 167.295, 8.87, 2.5, 18.8, 90.65, 1.3, 73.32}, 
 {"SLV", "North America", "El Salvador", "2020-06-12", 3481., 207., 68., 4., 
  536.678, 31.914, 10.484, 0.617, 120941., 2458., 18.646, 0.379, 2412., 
  0.372, "tests performed", 96.3, 6.486201*^6, 307.811, 27.6, 8.273, 5.417, 
  7292.458, 2.2, 167.295, 8.87, 2.5, 18.8, 90.65, 1.3, 73.32}, 
 {"SLV", "North America", "El Salvador", "2020-06-13", 3481., 0., 72., 4., 
  536.678, 0., 11.1, 0.617, 123360., 2419., 19.019, 0.373, 2402., 0.37, 
  "tests performed", 96.3, 6.486201*^6, 307.811, 27.6, 8.273, 5.417, 
  7292.458, 2.2, 167.295, 8.87, 2.5, 18.8, 90.65, 1.3, 73.32}, 
 {"SLV", "North America", "El Salvador", "2020-06-14", 3603., 122., 72., 0., 
  555.487, 18.809, 11.1, 0., 125759., 2399., 19.389, 0.37, 2405., 0.371, 
  "tests performed", 96.3, 6.486201*^6, 307.811, 27.6, 8.273, 5.417, 
  7292.458, 2.2, 167.295, 8.87, 2.5, 18.8, 90.65, 1.3, 73.32}, 
 {"SLV", "North America", "El Salvador", "2020-06-15", 3720., 117., 74., 2., 
  573.525, 18.038, 11.409, 0.308, 128204., 2445., 19.766, 0.377, 2419., 
  0.373, "tests performed", 96.3, 6.486201*^6, 307.811, 27.6, 8.273, 5.417, 
  7292.458, 2.2, 167.295, 8.87, 2.5, 18.8, 90.65, 1.3, 73.32}, 
 {"SLV", "North America", "El Salvador", "2020-06-16", 3826., 106., 76., 2., 
  589.868, 16.342, 11.717, 0.308, 130677., 2473., 20.147, 0.381, 2432., 
  0.375, "tests performed", 90.74, 6.486201*^6, 307.811, 27.6, 8.273, 5.417, 
  7292.458, 2.2, 167.295, 8.87, 2.5, 18.8, 90.65, 1.3, 73.32}, 
 {"SLV", "North America", "El Salvador", "2020-06-17", 3941., 115., 78., 2., 
  607.598, 17.73, 12.026, 0.308, 133151., 2474., 20.528, 0.381, 2446., 0.377, 
  "tests performed", 90.74, 6.486201*^6, 307.811, 27.6, 8.273, 5.417, 
  7292.458, 2.2, 167.295, 8.87, 2.5, 18.8, 90.65, 1.3, 73.32}, 
 {"SLV", "North America", "El Salvador", "2020-06-18", 4066., 125., 82., 4., 
  626.869, 19.272, 12.642, 0.617, 135570., 2419., 20.901, 0.373, 2441., 
  0.376, "tests performed", 90.74, 6.486201*^6, 307.811, 27.6, 8.273, 5.417, 
  7292.458, 2.2, 167.295, 8.87, 2.5, 18.8, 90.65, 1.3, 73.32}, 
 {"SLV", "North America", "El Salvador", "2020-06-19", 4200., 134., 86., 4., 
  647.528, 20.659, 13.259, 0.617, 137996., 2426., 21.275, 0.374, 2436., 
  0.376, "tests performed", 90.74, 6.486201*^6, 307.811, 27.6, 8.273, 5.417, 
  7292.458, 2.2, 167.295, 8.87, 2.5, 18.8, 90.65, 1.3, 73.32}, 
 {"SLV", "North America", "El Salvador", "2020-06-20", 4329., 129., 93., 7., 
  667.417, 19.888, 14.338, 1.079, 140429., 2433., 21.65, 0.375, 2438., 0.376, 
  "tests performed", 90.74, 6.486201*^6, 307.811, 27.6, 8.273, 5.417, 
  7292.458, 2.2, 167.295, 8.87, 2.5, 18.8, 90.65, 1.3, 73.32}, 
 {"SLV", "North America", "El Salvador", "2020-06-21", 4626., 297., 98., 5., 
  713.206, 45.79, 15.109, 0.771, 142886., 2457., 22.029, 0.379, 2447., 0.377, 
  "tests performed", 90.74, 6.486201*^6, 307.811, 27.6, 8.273, 5.417, 
  7292.458, 2.2, 167.295, 8.87, 2.5, 18.8, 90.65, 1.3, 73.32}, 
 {"SLV", "North America", "El Salvador", "2020-06-22", 4626., 0., 107., 9., 
  713.206, 0., 16.497, 1.388, 145341., 2455., 22.408, 0.378, 2448., 0.377, 
  "tests performed", 90.74, 6.486201*^6, 307.811, 27.6, 8.273, 5.417, 
  7292.458, 2.2, 167.295, 8.87, 2.5, 18.8, 90.65, 1.3, 73.32}, 
 {"SLV", "North America", "El Salvador", "2020-06-23", 4808., 182., 107., 0., 
  741.266, 28.06, 16.497, 0., 147771., 2430., 22.782, 0.375, 2442., 0.376, 
  "tests performed", 90.74, 6.486201*^6, 307.811, 27.6, 8.273, 5.417, 
  7292.458, 2.2, 167.295, 8.87, 2.5, 18.8, 90.65, 1.3, 73.32}, 
 {"SLV", "North America", "El Salvador", "2020-06-24", 4973., 165., 113., 6., 
  766.705, 25.439, 17.422, 0.925, 150252., 2481., 23.165, 0.383, 2443., 
  0.377, "tests performed", 90.74, 6.486201*^6, 307.811, 27.6, 8.273, 5.417, 
  7292.458, 2.2, 167.295, 8.87, 2.5, 18.8, 90.65, 1.3, 73.32}, 
 {"SLV", "North America", "El Salvador", "2020-06-25", 5150., 177., 126., 
  13., 793.993, 27.289, 19.426, 2.004, 152729., 2477., 23.547, 0.382, 2451., 
  0.378, "tests performed", 90.74, 6.486201*^6, 307.811, 27.6, 8.273, 5.417, 
  7292.458, 2.2, 167.295, 8.87, 2.5, 18.8, 90.65, 1.3, 73.32}, 
 {"SLV", "North America", "El Salvador", "2020-06-26", 5336., 186., 133., 7., 
  822.67, 28.676, 20.505, 1.079, 155301., 2572., 23.943, 0.397, 2472., 0.381, 
  "tests performed", 90.74, 6.486201*^6, 307.811, 27.6, 8.273, 5.417, 
  7292.458, 2.2, 167.295, 8.87, 2.5, 18.8, 90.65, 1.3, 73.32}, 
 {"SLV", "North America", "El Salvador", "2020-06-27", 5517., 181., 143., 
  10., 850.575, 27.905, 22.047, 1.542, 157799., 2498., 24.328, 0.385, 2481., 
  0.383, "tests performed", 90.74, 6.486201*^6, 307.811, 27.6, 8.273, 5.417, 
  7292.458, 2.2, 167.295, 8.87, 2.5, 18.8, 90.65, 1.3, 73.32}, 
 {"SLV", "North America", "El Salvador", "2020-06-28", 5934., 417., 152., 9., 
  914.865, 64.29, 23.434, 1.388, 160216., 2417., 24.701, 0.373, 2476., 0.382, 
  "tests performed", 90.74, 6.486201*^6, 307.811, 27.6, 8.273, 5.417, 
  7292.458, 2.2, 167.295, 8.87, 2.5, 18.8, 90.65, 1.3, 73.32}, 
 {"SLV", "North America", "El Salvador", "2020-06-29", 5934., 0., 164., 12., 
  914.865, 0., 25.284, 1.85, 162711., 2495., 25.086, 0.385, 2481., 0.383, 
  "tests performed", 90.74, 6.486201*^6, 307.811, 27.6, 8.273, 5.417, 
  7292.458, 2.2, 167.295, 8.87, 2.5, 18.8, 90.65, 1.3, 73.32}, 
 {"SLV", "North America", "El Salvador", "2020-06-30", 6173., 239., 164., 0., 
  951.713, 36.847, 25.284, 0., 165161., 2450., 25.463, 0.378, 2484., 0.383, 
  "tests performed", "", 6.486201*^6, 307.811, 27.6, 8.273, 5.417, 7292.458, 
  2.2, 167.295, 8.87, 2.5, 18.8, 90.65, 1.3, 73.32}, 
 {"SLV", "North America", "El Salvador", "2020-07-01", 6438., 265., 174., 
  10., 992.569, 40.856, 26.826, 1.542, 167584., 2423., 25.837, 0.374, 2476., 
  0.382, "tests performed", "", 6.486201*^6, 307.811, 27.6, 8.273, 5.417, 
  7292.458, 2.2, 167.295, 8.87, 2.5, 18.8, 90.65, 1.3, 73.32}, 
 {"SLV", "North America", "El Salvador", "2020-07-02", 6736., 298., 182., 8., 
  1038.512, 45.944, 28.06, 1.233, 170017., 2433., 26.212, 0.375, 2470., 
  0.381, "tests performed", "", 6.486201*^6, 307.811, 27.6, 8.273, 5.417, 
  7292.458, 2.2, 167.295, 8.87, 2.5, 18.8, 90.65, 1.3, 73.32}, 
 {"SLV", "North America", "El Salvador", "2020-07-03", 7000., 264., 191., 9., 
  1079.214, 40.702, 29.447, 1.388, 172455., 2438., 26.588, 0.376, 2451., 
  0.378, "tests performed", "", 6.486201*^6, 307.811, 27.6, 8.273, 5.417, 
  7292.458, 2.2, 167.295, 8.87, 2.5, 18.8, 90.65, 1.3, 73.32}, 
 {"SLV", "North America", "El Salvador", "2020-07-04", 7267., 267., 210., 
  19., 1120.378, 41.164, 32.376, 2.929, 174930., 2475., 26.97, 0.382, 2447., 
  0.377, "tests performed", "", 6.486201*^6, 307.811, 27.6, 8.273, 5.417, 
  7292.458, 2.2, 167.295, 8.87, 2.5, 18.8, 90.65, 1.3, 73.32}, 
 {"SLV", "North America", "El Salvador", "2020-07-05", 7507., 240., 210., 0., 
  1157.38, 37.002, 32.376, 0., 177366., 2436., 27.345, 0.376, 2450., 0.378, 
  "tests performed", "", 6.486201*^6, 307.811, 27.6, 8.273, 5.417, 7292.458, 
  2.2, 167.295, 8.87, 2.5, 18.8, 90.65, 1.3, 73.32}, 
 {"SLV", "North America", "El Salvador", "2020-07-06", 7777., 270., 217., 7., 
  1199.007, 41.627, 33.456, 1.079, "", "", "", "", "", "", "", "", 
  6.486201*^6, 307.811, 27.6, 8.273, 5.417, 7292.458, 2.2, 167.295, 8.87, 
  2.5, 18.8, 90.65, 1.3, 73.32}, {"SLV", "North America", "El Salvador", 
  "2020-07-07", 8027., 250., 223., 6., 1237.55, 38.543, 34.381, 0.925, "", 
  "", "", "", "", "", "", "", 6.486201*^6, 307.811, 27.6, 8.273, 5.417, 
  7292.458, 2.2, 167.295, 8.87, 2.5, 18.8, 90.65, 1.3, 73.32}, 
 {"SLV", "North America", "El Salvador", "2020-07-08", 8307., 280., 229., 6., 
  1280.719, 43.169, 35.306, 0.925, "", "", "", "", "", "", "", "", 
  6.486201*^6, 307.811, 27.6, 8.273, 5.417, 7292.458, 2.2, 167.295, 8.87, 
  2.5, 18.8, 90.65, 1.3, 73.32}, {"GNQ", "Africa", "Equatorial Guinea", 
  "2020-03-15", 1., 1., 0., 0., 0.713, 0.713, 0., 0., "", "", "", "", "", "", 
  "", "", 1.402985*^6, 45.194, 22.4, 2.846, 1.752, 22604.873, "", 202.812, 
  7.78, "", "", 24.64, 2.1, 58.74}, {"GNQ", "Africa", "Equatorial Guinea", 
  "2020-03-16", 1., 0., 0., 0., 0.713, 0., 0., 0., "", "", "", "", "", "", 
  "", "", 1.402985*^6, 45.194, 22.4, 2.846, 1.752, 22604.873, "", 202.812, 
  7.78, "", "", 24.64, 2.1, 58.74}, {"GNQ", "Africa", "Equatorial Guinea", 
  "2020-03-17", 1., 0., 0., 0., 0.713, 0., 0., 0., "", "", "", "", "", "", 
  "", "", 1.402985*^6, 45.194, 22.4, 2.846, 1.752, 22604.873, "", 202.812, 
  7.78, "", "", 24.64, 2.1, 58.74}, {"GNQ", "Africa", "Equatorial Guinea", 
  "2020-03-18", 1., 0., 0., 0., 0.713, 0., 0., 0., "", "", "", "", "", "", 
  "", "", 1.402985*^6, 45.194, 22.4, 2.846, 1.752, 22604.873, "", 202.812, 
  7.78, "", "", 24.64, 2.1, 58.74}, {"GNQ", "Africa", "Equatorial Guinea", 
  "2020-03-19", 3., 2., 0., 0., 2.138, 1.426, 0., 0., "", "", "", "", "", "", 
  "", "", 1.402985*^6, 45.194, 22.4, 2.846, 1.752, 22604.873, "", 202.812, 
  7.78, "", "", 24.64, 2.1, 58.74}, {"GNQ", "Africa", "Equatorial Guinea", 
  "2020-03-20", 4., 1., 0., 0., 2.851, 0.713, 0., 0., "", "", "", "", "", "", 
  "", "", 1.402985*^6, 45.194, 22.4, 2.846, 1.752, 22604.873, "", 202.812, 
  7.78, "", "", 24.64, 2.1, 58.74}, {"GNQ", "Africa", "Equatorial Guinea", 
  "2020-03-21", 4., 0., 0., 0., 2.851, 0., 0., 0., "", "", "", "", "", "", 
  "", "", 1.402985*^6, 45.194, 22.4, 2.846, 1.752, 22604.873, "", 202.812, 
  7.78, "", "", 24.64, 2.1, 58.74}, {"GNQ", "Africa", "Equatorial Guinea", 
  "2020-03-22", 6., 2., 0., 0., 4.277, 1.426, 0., 0., "", "", "", "", "", "", 
  "", "", 1.402985*^6, 45.194, 22.4, 2.846, 1.752, 22604.873, "", 202.812, 
  7.78, "", "", 24.64, 2.1, 58.74}, {"GNQ", "Africa", "Equatorial Guinea", 
  "2020-03-23", 6., 0., 0., 0., 4.277, 0., 0., 0., "", "", "", "", "", "", 
  "", "", 1.402985*^6, 45.194, 22.4, 2.846, 1.752, 22604.873, "", 202.812, 
  7.78, "", "", 24.64, 2.1, 58.74}, {"GNQ", "Africa", "Equatorial Guinea", 
  "2020-03-24", 9., 3., 0., 0., 6.415, 2.138, 0., 0., "", "", "", "", "", "", 
  "", "", 1.402985*^6, 45.194, 22.4, 2.846, 1.752, 22604.873, "", 202.812, 
  7.78, "", "", 24.64, 2.1, 58.74}, {"GNQ", "Africa", "Equatorial Guinea", 
  "2020-03-25", 9., 0., 0., 0., 6.415, 0., 0., 0., "", "", "", "", "", "", 
  "", "", 1.402985*^6, 45.194, 22.4, 2.846, 1.752, 22604.873, "", 202.812, 
  7.78, "", "", 24.64, 2.1, 58.74}, {"GNQ", "Africa", "Equatorial Guinea", 
  "2020-03-26", 11., 2., 0., 0., 7.84, 1.426, 0., 0., "", "", "", "", "", "", 
  "", "", 1.402985*^6, 45.194, 22.4, 2.846, 1.752, 22604.873, "", 202.812, 
  7.78, "", "", 24.64, 2.1, 58.74}, {"GNQ", "Africa", "Equatorial Guinea", 
  "2020-03-27", 12., 1., 0., 0., 8.553, 0.713, 0., 0., "", "", "", "", "", 
  "", "", "", 1.402985*^6, 45.194, 22.4, 2.846, 1.752, 22604.873, "", 
  202.812, 7.78, "", "", 24.64, 2.1, 58.74}, 
 {"GNQ", "Africa", "Equatorial Guinea", "2020-03-28", 13., 1., 0., 0., 9.266, 
  0.713, 0., 0., "", "", "", "", "", "", "", "", 1.402985*^6, 45.194, 22.4, 
  2.846, 1.752, 22604.873, "", 202.812, 7.78, "", "", 24.64, 2.1, 58.74}, 
 {"GNQ", "Africa", "Equatorial Guinea", "2020-03-29", 13., 0., 0., 0., 9.266, 
  0., 0., 0., "", "", "", "", "", "", "", "", 1.402985*^6, 45.194, 22.4, 
  2.846, 1.752, 22604.873, "", 202.812, 7.78, "", "", 24.64, 2.1, 58.74}, 
 {"GNQ", "Africa", "Equatorial Guinea", "2020-03-30", 14., 1., 0., 0., 9.979, 
  0.713, 0., 0., "", "", "", "", "", "", "", "", 1.402985*^6, 45.194, 22.4, 
  2.846, 1.752, 22604.873, "", 202.812, 7.78, "", "", 24.64, 2.1, 58.74}, 
 {"GNQ", "Africa", "Equatorial Guinea", "2020-03-31", 14., 0., 0., 0., 9.979, 
  0., 0., 0., "", "", "", "", "", "", "", "", 1.402985*^6, 45.194, 22.4, 
  2.846, 1.752, 22604.873, "", 202.812, 7.78, "", "", 24.64, 2.1, 58.74}, 
 {"GNQ", "Africa", "Equatorial Guinea", "2020-04-01", 15., 1., 0., 0., 
  10.691, 0.713, 0., 0., "", "", "", "", "", "", "", "", 1.402985*^6, 45.194, 
  22.4, 2.846, 1.752, 22604.873, "", 202.812, 7.78, "", "", 24.64, 2.1, 
  58.74}, {"GNQ", "Africa", "Equatorial Guinea", "2020-04-02", 15., 0., 0., 
  0., 10.691, 0., 0., 0., "", "", "", "", "", "", "", "", 1.402985*^6, 
  45.194, 22.4, 2.846, 1.752, 22604.873, "", 202.812, 7.78, "", "", 24.64, 
  2.1, 58.74}, {"GNQ", "Africa", "Equatorial Guinea", "2020-04-03", 15., 0., 
  0., 0., 10.691, 0., 0., 0., "", "", "", "", "", "", "", "", 1.402985*^6, 
  45.194, 22.4, 2.846, 1.752, 22604.873, "", 202.812, 7.78, "", "", 24.64, 
  2.1, 58.74}, {"GNQ", "Africa", "Equatorial Guinea", "2020-04-04", 16., 1., 
  0., 0., 11.404, 0.713, 0., 0., "", "", "", "", "", "", "", "", 1.402985*^6, 
  45.194, 22.4, 2.846, 1.752, 22604.873, "", 202.812, 7.78, "", "", 24.64, 
  2.1, 58.74}, {"GNQ", "Africa", "Equatorial Guinea", "2020-04-05", 16., 0., 
  0., 0., 11.404, 0., 0., 0., "", "", "", "", "", "", "", "", 1.402985*^6, 
  45.194, 22.4, 2.846, 1.752, 22604.873, "", 202.812, 7.78, "", "", 24.64, 
  2.1, 58.74}, {"GNQ", "Africa", "Equatorial Guinea", "2020-04-06", 16., 0., 
  0., 0., 11.404, 0., 0., 0., "", "", "", "", "", "", "", "", 1.402985*^6, 
  45.194, 22.4, 2.846, 1.752, 22604.873, "", 202.812, 7.78, "", "", 24.64, 
  2.1, 58.74}, {"GNQ", "Africa", "Equatorial Guinea", "2020-04-07", 16., 0., 
  0., 0., 11.404, 0., 0., 0., "", "", "", "", "", "", "", "", 1.402985*^6, 
  45.194, 22.4, 2.846, 1.752, 22604.873, "", 202.812, 7.78, "", "", 24.64, 
  2.1, 58.74}, {"GNQ", "Africa", "Equatorial Guinea", "2020-04-08", 16., 0., 
  0., 0., 11.404, 0., 0., 0., "", "", "", "", "", "", "", "", 1.402985*^6, 
  45.194, 22.4, 2.846, 1.752, 22604.873, "", 202.812, 7.78, "", "", 24.64, 
  2.1, 58.74}, {"GNQ", "Africa", "Equatorial Guinea", "2020-04-09", 18., 2., 
  0., 0., 12.83, 1.426, 0., 0., "", "", "", "", "", "", "", "", 1.402985*^6, 
  45.194, 22.4, 2.846, 1.752, 22604.873, "", 202.812, 7.78, "", "", 24.64, 
  2.1, 58.74}, {"GNQ", "Africa", "Equatorial Guinea", "2020-04-10", 18., 0., 
  0., 0., 12.83, 0., 0., 0., "", "", "", "", "", "", "", "", 1.402985*^6, 
  45.194, 22.4, 2.846, 1.752, 22604.873, "", 202.812, 7.78, "", "", 24.64, 
  2.1, 58.74}, {"GNQ", "Africa", "Equatorial Guinea", "2020-04-11", 18., 0., 
  0., 0., 12.83, 0., 0., 0., "", "", "", "", "", "", "", "", 1.402985*^6, 
  45.194, 22.4, 2.846, 1.752, 22604.873, "", 202.812, 7.78, "", "", 24.64, 
  2.1, 58.74}, {"GNQ", "Africa", "Equatorial Guinea", "2020-04-12", 18., 0., 
```
