## Supplementary material for "Modeling the spread of COVID-19 under active management": Software for late stages of Covid-19 in any countries and regions.: world-7-8.txt (part 7 of 8)

```
  6.933, 4.229, 13767.119, "", 258.314, 12.54, 7.4, 42.9, 67.779, 3.1, 
  71.68}, {"SUR", "South America", "Suriname", "2020-04-03", 10., 0., 0., 0., 
  17.046, 0., 0., 0., "", "", "", "", "", "", "", 71.3, 586634., 3.612, 29.6, 
  6.933, 4.229, 13767.119, "", 258.314, 12.54, 7.4, 42.9, 67.779, 3.1, 
  71.68}, {"SUR", "South America", "Suriname", "2020-04-04", 10., 0., 1., 1., 
  17.046, 0., 1.705, 1.705, "", "", "", "", "", "", "", 71.3, 586634., 3.612, 
  29.6, 6.933, 4.229, 13767.119, "", 258.314, 12.54, 7.4, 42.9, 67.779, 3.1, 
  71.68}, {"SUR", "South America", "Suriname", "2020-04-05", 10., 0., 1., 0., 
  17.046, 0., 1.705, 0., "", "", "", "", "", "", "", 71.3, 586634., 3.612, 
  29.6, 6.933, 4.229, 13767.119, "", 258.314, 12.54, 7.4, 42.9, 67.779, 3.1, 
  71.68}, {"SUR", "South America", "Suriname", "2020-04-06", 10., 0., 1., 0., 
  17.046, 0., 1.705, 0., "", "", "", "", "", "", "", 82.41, 586634., 3.612, 
  29.6, 6.933, 4.229, 13767.119, "", 258.314, 12.54, 7.4, 42.9, 67.779, 3.1, 
  71.68}, {"SUR", "South America", "Suriname", "2020-04-07", 10., 0., 1., 0., 
  17.046, 0., 1.705, 0., "", "", "", "", "", "", "", 82.41, 586634., 3.612, 
  29.6, 6.933, 4.229, 13767.119, "", 258.314, 12.54, 7.4, 42.9, 67.779, 3.1, 
  71.68}, {"SUR", "South America", "Suriname", "2020-04-08", 10., 0., 1., 0., 
  17.046, 0., 1.705, 0., "", "", "", "", "", "", "", 82.41, 586634., 3.612, 
  29.6, 6.933, 4.229, 13767.119, "", 258.314, 12.54, 7.4, 42.9, 67.779, 3.1, 
  71.68}, {"SUR", "South America", "Suriname", "2020-04-09", 10., 0., 1., 0., 
  17.046, 0., 1.705, 0., "", "", "", "", "", "", "", 82.41, 586634., 3.612, 
  29.6, 6.933, 4.229, 13767.119, "", 258.314, 12.54, 7.4, 42.9, 67.779, 3.1, 
  71.68}, {"SUR", "South America", "Suriname", "2020-04-10", 10., 0., 1., 0., 
  17.046, 0., 1.705, 0., "", "", "", "", "", "", "", 82.41, 586634., 3.612, 
  29.6, 6.933, 4.229, 13767.119, "", 258.314, 12.54, 7.4, 42.9, 67.779, 3.1, 
  71.68}, {"SUR", "South America", "Suriname", "2020-04-11", 10., 0., 1., 0., 
  17.046, 0., 1.705, 0., "", "", "", "", "", "", "", 82.41, 586634., 3.612, 
  29.6, 6.933, 4.229, 13767.119, "", 258.314, 12.54, 7.4, 42.9, 67.779, 3.1, 
  71.68}, {"SUR", "South America", "Suriname", "2020-04-12", 10., 0., 1., 0., 
  17.046, 0., 1.705, 0., "", "", "", "", "", "", "", 82.41, 586634., 3.612, 
  29.6, 6.933, 4.229, 13767.119, "", 258.314, 12.54, 7.4, 42.9, 67.779, 3.1, 
  71.68}, {"SUR", "South America", "Suriname", "2020-04-13", 10., 0., 1., 0., 
  17.046, 0., 1.705, 0., "", "", "", "", "", "", "", 82.41, 586634., 3.612, 
  29.6, 6.933, 4.229, 13767.119, "", 258.314, 12.54, 7.4, 42.9, 67.779, 3.1, 
  71.68}, {"SUR", "South America", "Suriname", "2020-04-14", 10., 0., 1., 0., 
  17.046, 0., 1.705, 0., "", "", "", "", "", "", "", 82.41, 586634., 3.612, 
  29.6, 6.933, 4.229, 13767.119, "", 258.314, 12.54, 7.4, 42.9, 67.779, 3.1, 
  71.68}, {"SUR", "South America", "Suriname", "2020-04-15", 10., 0., 1., 0., 
  17.046, 0., 1.705, 0., "", "", "", "", "", "", "", 82.41, 586634., 3.612, 
  29.6, 6.933, 4.229, 13767.119, "", 258.314, 12.54, 7.4, 42.9, 67.779, 3.1, 
  71.68}, {"SUR", "South America", "Suriname", "2020-04-16", 10., 0., 1., 0., 
  17.046, 0., 1.705, 0., "", "", "", "", "", "", "", 82.41, 586634., 3.612, 
  29.6, 6.933, 4.229, 13767.119, "", 258.314, 12.54, 7.4, 42.9, 67.779, 3.1, 
  71.68}, {"SUR", "South America", "Suriname", "2020-04-17", 10., 0., 1., 0., 
  17.046, 0., 1.705, 0., "", "", "", "", "", "", "", 82.41, 586634., 3.612, 
  29.6, 6.933, 4.229, 13767.119, "", 258.314, 12.54, 7.4, 42.9, 67.779, 3.1, 
  71.68}, {"SUR", "South America", "Suriname", "2020-04-18", 10., 0., 1., 0., 
  17.046, 0., 1.705, 0., "", "", "", "", "", "", "", 82.41, 586634., 3.612, 
  29.6, 6.933, 4.229, 13767.119, "", 258.314, 12.54, 7.4, 42.9, 67.779, 3.1, 
  71.68}, {"SUR", "South America", "Suriname", "2020-04-19", 10., 0., 1., 0., 
  17.046, 0., 1.705, 0., "", "", "", "", "", "", "", 82.41, 586634., 3.612, 
  29.6, 6.933, 4.229, 13767.119, "", 258.314, 12.54, 7.4, 42.9, 67.779, 3.1, 
  71.68}, {"SUR", "South America", "Suriname", "2020-04-20", 10., 0., 1., 0., 
  17.046, 0., 1.705, 0., "", "", "", "", "", "", "", 82.41, 586634., 3.612, 
  29.6, 6.933, 4.229, 13767.119, "", 258.314, 12.54, 7.4, 42.9, 67.779, 3.1, 
  71.68}, {"SUR", "South America", "Suriname", "2020-04-21", 10., 0., 1., 0., 
  17.046, 0., 1.705, 0., "", "", "", "", "", "", "", 82.41, 586634., 3.612, 
  29.6, 6.933, 4.229, 13767.119, "", 258.314, 12.54, 7.4, 42.9, 67.779, 3.1, 
  71.68}, {"SUR", "South America", "Suriname", "2020-04-22", 10., 0., 1., 0., 
  17.046, 0., 1.705, 0., "", "", "", "", "", "", "", 82.41, 586634., 3.612, 
  29.6, 6.933, 4.229, 13767.119, "", 258.314, 12.54, 7.4, 42.9, 67.779, 3.1, 
  71.68}, {"SUR", "South America", "Suriname", "2020-04-23", 10., 0., 1., 0., 
  17.046, 0., 1.705, 0., "", "", "", "", "", "", "", 82.41, 586634., 3.612, 
  29.6, 6.933, 4.229, 13767.119, "", 258.314, 12.54, 7.4, 42.9, 67.779, 3.1, 
  71.68}, {"SUR", "South America", "Suriname", "2020-04-24", 10., 0., 1., 0., 
  17.046, 0., 1.705, 0., "", "", "", "", "", "", "", 82.41, 586634., 3.612, 
  29.6, 6.933, 4.229, 13767.119, "", 258.314, 12.54, 7.4, 42.9, 67.779, 3.1, 
  71.68}, {"SUR", "South America", "Suriname", "2020-04-25", 10., 0., 1., 0., 
  17.046, 0., 1.705, 0., "", "", "", "", "", "", "", 82.41, 586634., 3.612, 
  29.6, 6.933, 4.229, 13767.119, "", 258.314, 12.54, 7.4, 42.9, 67.779, 3.1, 
  71.68}, {"SUR", "South America", "Suriname", "2020-04-26", 10., 0., 1., 0., 
  17.046, 0., 1.705, 0., "", "", "", "", "", "", "", 82.41, 586634., 3.612, 
  29.6, 6.933, 4.229, 13767.119, "", 258.314, 12.54, 7.4, 42.9, 67.779, 3.1, 
  71.68}, {"SUR", "South America", "Suriname", "2020-04-27", 10., 0., 1., 0., 
  17.046, 0., 1.705, 0., "", "", "", "", "", "", "", 82.41, 586634., 3.612, 
  29.6, 6.933, 4.229, 13767.119, "", 258.314, 12.54, 7.4, 42.9, 67.779, 3.1, 
  71.68}, {"SUR", "South America", "Suriname", "2020-04-28", 10., 0., 1., 0., 
  17.046, 0., 1.705, 0., "", "", "", "", "", "", "", 82.41, 586634., 3.612, 
  29.6, 6.933, 4.229, 13767.119, "", 258.314, 12.54, 7.4, 42.9, 67.779, 3.1, 
  71.68}, {"SUR", "South America", "Suriname", "2020-04-29", 10., 0., 1., 0., 
  17.046, 0., 1.705, 0., "", "", "", "", "", "", "", 82.41, 586634., 3.612, 
  29.6, 6.933, 4.229, 13767.119, "", 258.314, 12.54, 7.4, 42.9, 67.779, 3.1, 
  71.68}, {"SUR", "South America", "Suriname", "2020-04-30", 10., 0., 1., 0., 
  17.046, 0., 1.705, 0., "", "", "", "", "", "", "", 82.41, 586634., 3.612, 
  29.6, 6.933, 4.229, 13767.119, "", 258.314, 12.54, 7.4, 42.9, 67.779, 3.1, 
  71.68}, {"SUR", "South America", "Suriname", "2020-05-01", 10., 0., 1., 0., 
  17.046, 0., 1.705, 0., "", "", "", "", "", "", "", 82.41, 586634., 3.612, 
  29.6, 6.933, 4.229, 13767.119, "", 258.314, 12.54, 7.4, 42.9, 67.779, 3.1, 
  71.68}, {"SUR", "South America", "Suriname", "2020-05-02", 10., 0., 1., 0., 
  17.046, 0., 1.705, 0., "", "", "", "", "", "", "", 82.41, 586634., 3.612, 
  29.6, 6.933, 4.229, 13767.119, "", 258.314, 12.54, 7.4, 42.9, 67.779, 3.1, 
  71.68}, {"SUR", "South America", "Suriname", "2020-05-03", 10., 0., 1., 0., 
  17.046, 0., 1.705, 0., "", "", "", "", "", "", "", 82.41, 586634., 3.612, 
  29.6, 6.933, 4.229, 13767.119, "", 258.314, 12.54, 7.4, 42.9, 67.779, 3.1, 
  71.68}, {"SUR", "South America", "Suriname", "2020-05-04", 10., 0., 1., 0., 
  17.046, 0., 1.705, 0., "", "", "", "", "", "", "", 82.41, 586634., 3.612, 
  29.6, 6.933, 4.229, 13767.119, "", 258.314, 12.54, 7.4, 42.9, 67.779, 3.1, 
  71.68}, {"SUR", "South America", "Suriname", "2020-05-05", 10., 0., 1., 0., 
  17.046, 0., 1.705, 0., "", "", "", "", "", "", "", 82.41, 586634., 3.612, 
  29.6, 6.933, 4.229, 13767.119, "", 258.314, 12.54, 7.4, 42.9, 67.779, 3.1, 
  71.68}, {"SUR", "South America", "Suriname", "2020-05-06", 10., 0., 1., 0., 
  17.046, 0., 1.705, 0., "", "", "", "", "", "", "", 82.41, 586634., 3.612, 
  29.6, 6.933, 4.229, 13767.119, "", 258.314, 12.54, 7.4, 42.9, 67.779, 3.1, 
  71.68}, {"SUR", "South America", "Suriname", "2020-05-07", 10., 0., 1., 0., 
  17.046, 0., 1.705, 0., "", "", "", "", "", "", "", 82.41, 586634., 3.612, 
  29.6, 6.933, 4.229, 13767.119, "", 258.314, 12.54, 7.4, 42.9, 67.779, 3.1, 
  71.68}, {"SUR", "South America", "Suriname", "2020-05-08", 10., 0., 1., 0., 
  17.046, 0., 1.705, 0., "", "", "", "", "", "", "", 82.41, 586634., 3.612, 
  29.6, 6.933, 4.229, 13767.119, "", 258.314, 12.54, 7.4, 42.9, 67.779, 3.1, 
  71.68}, {"SUR", "South America", "Suriname", "2020-05-09", 10., 0., 1., 0., 
  17.046, 0., 1.705, 0., "", "", "", "", "", "", "", 82.41, 586634., 3.612, 
  29.6, 6.933, 4.229, 13767.119, "", 258.314, 12.54, 7.4, 42.9, 67.779, 3.1, 
  71.68}, {"SUR", "South America", "Suriname", "2020-05-10", 10., 0., 1., 0., 
  17.046, 0., 1.705, 0., "", "", "", "", "", "", "", 79.63, 586634., 3.612, 
  29.6, 6.933, 4.229, 13767.119, "", 258.314, 12.54, 7.4, 42.9, 67.779, 3.1, 
  71.68}, {"SUR", "South America", "Suriname", "2020-05-11", 10., 0., 1., 0., 
  17.046, 0., 1.705, 0., "", "", "", "", "", "", "", 79.63, 586634., 3.612, 
  29.6, 6.933, 4.229, 13767.119, "", 258.314, 12.54, 7.4, 42.9, 67.779, 3.1, 
  71.68}, {"SUR", "South America", "Suriname", "2020-05-12", 10., 0., 1., 0., 
  17.046, 0., 1.705, 0., "", "", "", "", "", "", "", 79.63, 586634., 3.612, 
  29.6, 6.933, 4.229, 13767.119, "", 258.314, 12.54, 7.4, 42.9, 67.779, 3.1, 
  71.68}, {"SUR", "South America", "Suriname", "2020-05-13", 10., 0., 1., 0., 
  17.046, 0., 1.705, 0., "", "", "", "", "", "", "", 79.63, 586634., 3.612, 
  29.6, 6.933, 4.229, 13767.119, "", 258.314, 12.54, 7.4, 42.9, 67.779, 3.1, 
  71.68}, {"SUR", "South America", "Suriname", "2020-05-14", 10., 0., 1., 0., 
  17.046, 0., 1.705, 0., "", "", "", "", "", "", "", 79.63, 586634., 3.612, 
  29.6, 6.933, 4.229, 13767.119, "", 258.314, 12.54, 7.4, 42.9, 67.779, 3.1, 
  71.68}, {"SUR", "South America", "Suriname", "2020-05-15", 10., 0., 1., 0., 
  17.046, 0., 1.705, 0., "", "", "", "", "", "", "", 79.63, 586634., 3.612, 
  29.6, 6.933, 4.229, 13767.119, "", 258.314, 12.54, 7.4, 42.9, 67.779, 3.1, 
  71.68}, {"SUR", "South America", "Suriname", "2020-05-16", 10., 0., 1., 0., 
  17.046, 0., 1.705, 0., "", "", "", "", "", "", "", 79.63, 586634., 3.612, 
  29.6, 6.933, 4.229, 13767.119, "", 258.314, 12.54, 7.4, 42.9, 67.779, 3.1, 
  71.68}, {"SUR", "South America", "Suriname", "2020-05-17", 10., 0., 1., 0., 
  17.046, 0., 1.705, 0., "", "", "", "", "", "", "", 79.63, 586634., 3.612, 
  29.6, 6.933, 4.229, 13767.119, "", 258.314, 12.54, 7.4, 42.9, 67.779, 3.1, 
  71.68}, {"SUR", "South America", "Suriname", "2020-05-18", 10., 0., 1., 0., 
  17.046, 0., 1.705, 0., "", "", "", "", "", "", "", 79.63, 586634., 3.612, 
  29.6, 6.933, 4.229, 13767.119, "", 258.314, 12.54, 7.4, 42.9, 67.779, 3.1, 
  71.68}, {"SUR", "South America", "Suriname", "2020-05-19", 11., 1., 1., 0., 
  18.751, 1.705, 1.705, 0., "", "", "", "", "", "", "", 79.63, 586634., 
  3.612, 29.6, 6.933, 4.229, 13767.119, "", 258.314, 12.54, 7.4, 42.9, 
  67.779, 3.1, 71.68}, {"SUR", "South America", "Suriname", "2020-05-20", 
  11., 0., 1., 0., 18.751, 0., 1.705, 0., "", "", "", "", "", "", "", 74.07, 
  586634., 3.612, 29.6, 6.933, 4.229, 13767.119, "", 258.314, 12.54, 7.4, 
  42.9, 67.779, 3.1, 71.68}, {"SUR", "South America", "Suriname", 
  "2020-05-21", 11., 0., 1., 0., 18.751, 0., 1.705, 0., "", "", "", "", "", 
  "", "", 74.07, 586634., 3.612, 29.6, 6.933, 4.229, 13767.119, "", 258.314, 
  12.54, 7.4, 42.9, 67.779, 3.1, 71.68}, {"SUR", "South America", "Suriname", 
  "2020-05-22", 11., 0., 1., 0., 18.751, 0., 1.705, 0., "", "", "", "", "", 
  "", "", 74.07, 586634., 3.612, 29.6, 6.933, 4.229, 13767.119, "", 258.314, 
  12.54, 7.4, 42.9, 67.779, 3.1, 71.68}, {"SUR", "South America", "Suriname", 
  "2020-05-23", 11., 0., 1., 0., 18.751, 0., 1.705, 0., "", "", "", "", "", 
  "", "", 74.07, 586634., 3.612, 29.6, 6.933, 4.229, 13767.119, "", 258.314, 
  12.54, 7.4, 42.9, 67.779, 3.1, 71.68}, {"SUR", "South America", "Suriname", 
  "2020-05-24", 11., 0., 1., 0., 18.751, 0., 1.705, 0., "", "", "", "", "", 
  "", "", 70.37, 586634., 3.612, 29.6, 6.933, 4.229, 13767.119, "", 258.314, 
  12.54, 7.4, 42.9, 67.779, 3.1, 71.68}, {"SUR", "South America", "Suriname", 
  "2020-05-25", 11., 0., 1., 0., 18.751, 0., 1.705, 0., "", "", "", "", "", 
  "", "", 70.37, 586634., 3.612, 29.6, 6.933, 4.229, 13767.119, "", 258.314, 
  12.54, 7.4, 42.9, 67.779, 3.1, 71.68}, {"SUR", "South America", "Suriname", 
  "2020-05-26", 11., 0., 1., 0., 18.751, 0., 1.705, 0., "", "", "", "", "", 
  "", "", 72.22, 586634., 3.612, 29.6, 6.933, 4.229, 13767.119, "", 258.314, 
  12.54, 7.4, 42.9, 67.779, 3.1, 71.68}, {"SUR", "South America", "Suriname", 
  "2020-05-27", 11., 0., 1., 0., 18.751, 0., 1.705, 0., "", "", "", "", "", 
  "", "", 72.22, 586634., 3.612, 29.6, 6.933, 4.229, 13767.119, "", 258.314, 
  12.54, 7.4, 42.9, 67.779, 3.1, 71.68}, {"SUR", "South America", "Suriname", 
  "2020-05-28", 12., 1., 1., 0., 20.456, 1.705, 1.705, 0., "", "", "", "", 
  "", "", "", 72.22, 586634., 3.612, 29.6, 6.933, 4.229, 13767.119, "", 
  258.314, 12.54, 7.4, 42.9, 67.779, 3.1, 71.68}, 
 {"SUR", "South America", "Suriname", "2020-05-29", 12., 0., 1., 0., 20.456, 
  0., 1.705, 0., "", "", "", "", "", "", "", 72.22, 586634., 3.612, 29.6, 
  6.933, 4.229, 13767.119, "", 258.314, 12.54, 7.4, 42.9, 67.779, 3.1, 
  71.68}, {"SUR", "South America", "Suriname", "2020-05-30", 12., 0., 1., 0., 
  20.456, 0., 1.705, 0., "", "", "", "", "", "", "", 69.44, 586634., 3.612, 
  29.6, 6.933, 4.229, 13767.119, "", 258.314, 12.54, 7.4, 42.9, 67.779, 3.1, 
  71.68}, {"SUR", "South America", "Suriname", "2020-05-31", 14., 2., 1., 0., 
  23.865, 3.409, 1.705, 0., "", "", "", "", "", "", "", 77.78, 586634., 
  3.612, 29.6, 6.933, 4.229, 13767.119, "", 258.314, 12.54, 7.4, 42.9, 
  67.779, 3.1, 71.68}, {"SUR", "South America", "Suriname", "2020-06-01", 
  23., 9., 1., 0., 39.207, 15.342, 1.705, 0., "", "", "", "", "", "", "", 
  77.78, 586634., 3.612, 29.6, 6.933, 4.229, 13767.119, "", 258.314, 12.54, 
  7.4, 42.9, 67.779, 3.1, 71.68}, {"SUR", "South America", "Suriname", 
  "2020-06-02", 44., 21., 1., 0., 75.004, 35.797, 1.705, 0., "", "", "", "", 
  "", "", "", 77.78, 586634., 3.612, 29.6, 6.933, 4.229, 13767.119, "", 
  258.314, 12.54, 7.4, 42.9, 67.779, 3.1, 71.68}, 
 {"SUR", "South America", "Suriname", "2020-06-03", 54., 10., 1., 0., 92.051, 
  17.046, 1.705, 0., "", "", "", "", "", "", "", 77.78, 586634., 3.612, 29.6, 
  6.933, 4.229, 13767.119, "", 258.314, 12.54, 7.4, 42.9, 67.779, 3.1, 
  71.68}, {"SUR", "South America", "Suriname", "2020-06-04", 74., 20., 1., 
  0., 126.143, 34.093, 1.705, 0., "", "", "", "", "", "", "", 93.52, 586634., 
  3.612, 29.6, 6.933, 4.229, 13767.119, "", 258.314, 12.54, 7.4, 42.9, 
  67.779, 3.1, 71.68}, {"SUR", "South America", "Suriname", "2020-06-05", 
  82., 8., 1., 0., 139.781, 13.637, 1.705, 0., "", "", "", "", "", "", "", 
  93.52, 586634., 3.612, 29.6, 6.933, 4.229, 13767.119, "", 258.314, 12.54, 
  7.4, 42.9, 67.779, 3.1, 71.68}, {"SUR", "South America", "Suriname", 
  "2020-06-06", 91., 9., 1., 0., 155.122, 15.342, 1.705, 0., "", "", "", "", 
  "", "", "", 93.52, 586634., 3.612, 29.6, 6.933, 4.229, 13767.119, "", 
  258.314, 12.54, 7.4, 42.9, 67.779, 3.1, 71.68}, 
 {"SUR", "South America", "Suriname", "2020-06-07", 100., 9., 1., 0., 
  170.464, 15.342, 1.705, 0., "", "", "", "", "", "", "", 93.52, 586634., 
  3.612, 29.6, 6.933, 4.229, 13767.119, "", 258.314, 12.54, 7.4, 42.9, 
  67.779, 3.1, 71.68}, {"SUR", "South America", "Suriname", "2020-06-08", 
  122., 22., 1., 0., 207.966, 37.502, 1.705, 0., "", "", "", "", "", "", "", 
  93.52, 586634., 3.612, 29.6, 6.933, 4.229, 13767.119, "", 258.314, 12.54, 
  7.4, 42.9, 67.779, 3.1, 71.68}, {"SUR", "South America", "Suriname", 
  "2020-06-09", 130., 8., 2., 1., 221.603, 13.637, 3.409, 1.705, "", "", "", 
  "", "", "", "", 93.52, 586634., 3.612, 29.6, 6.933, 4.229, 13767.119, "", 
  258.314, 12.54, 7.4, 42.9, 67.779, 3.1, 71.68}, 
 {"SUR", "South America", "Suriname", "2020-06-10", 137., 7., 2., 0., 
  233.536, 11.932, 3.409, 0., "", "", "", "", "", "", "", 93.52, 586634., 
  3.612, 29.6, 6.933, 4.229, 13767.119, "", 258.314, 12.54, 7.4, 42.9, 
  67.779, 3.1, 71.68}, {"SUR", "South America", "Suriname", "2020-06-11", 
  137., 0., 2., 0., 233.536, 0., 3.409, 0., "", "", "", "", "", "", "", 
  93.52, 586634., 3.612, 29.6, 6.933, 4.229, 13767.119, "", 258.314, 12.54, 
  7.4, 42.9, 67.779, 3.1, 71.68}, {"SUR", "South America", "Suriname", 
  "2020-06-12", 168., 31., 2., 0., 286.38, 52.844, 3.409, 0., "", "", "", "", 
  "", "", "", 93.52, 586634., 3.612, 29.6, 6.933, 4.229, 13767.119, "", 
  258.314, 12.54, 7.4, 42.9, 67.779, 3.1, 71.68}, 
 {"SUR", "South America", "Suriname", "2020-06-13", 187., 19., 3., 1., 
  318.768, 32.388, 5.114, 1.705, "", "", "", "", "", "", "", 93.52, 586634., 
  3.612, 29.6, 6.933, 4.229, 13767.119, "", 258.314, 12.54, 7.4, 42.9, 
  67.779, 3.1, 71.68}, {"SUR", "South America", "Suriname", "2020-06-14", 
  196., 9., 3., 0., 334.11, 15.342, 5.114, 0., "", "", "", "", "", "", "", 
  93.52, 586634., 3.612, 29.6, 6.933, 4.229, 13767.119, "", 258.314, 12.54, 
  7.4, 42.9, 67.779, 3.1, 71.68}, {"SUR", "South America", "Suriname", 
  "2020-06-15", 208., 12., 3., 0., 354.565, 20.456, 5.114, 0., "", "", "", 
  "", "", "", "", 93.52, 586634., 3.612, 29.6, 6.933, 4.229, 13767.119, "", 
  258.314, 12.54, 7.4, 42.9, 67.779, 3.1, 71.68}, 
 {"SUR", "South America", "Suriname", "2020-06-16", 229., 21., 5., 2., 
  390.363, 35.797, 8.523, 3.409, "", "", "", "", "", "", "", 93.52, 586634., 
  3.612, 29.6, 6.933, 4.229, 13767.119, "", 258.314, 12.54, 7.4, 42.9, 
  67.779, 3.1, 71.68}, {"SUR", "South America", "Suriname", "2020-06-17", 
  236., 7., 6., 1., 402.295, 11.932, 10.228, 1.705, "", "", "", "", "", "", 
  "", 93.52, 586634., 3.612, 29.6, 6.933, 4.229, 13767.119, "", 258.314, 
  12.54, 7.4, 42.9, 67.779, 3.1, 71.68}, {"SUR", "South America", "Suriname", 
  "2020-06-18", 261., 25., 6., 0., 444.911, 42.616, 10.228, 0., "", "", "", 
  "", "", "", "", 93.52, 586634., 3.612, 29.6, 6.933, 4.229, 13767.119, "", 
  258.314, 12.54, 7.4, 42.9, 67.779, 3.1, 71.68}, 
 {"SUR", "South America", "Suriname", "2020-06-19", 277., 16., 7., 1., 
  472.185, 27.274, 11.932, 1.705, "", "", "", "", "", "", "", 93.52, 586634., 
  3.612, 29.6, 6.933, 4.229, 13767.119, "", 258.314, 12.54, 7.4, 42.9, 
  67.779, 3.1, 71.68}, {"SUR", "South America", "Suriname", "2020-06-20", 
  293., 16., 8., 1., 499.46, 27.274, 13.637, 1.705, "", "", "", "", "", "", 
  "", 93.52, 586634., 3.612, 29.6, 6.933, 4.229, 13767.119, "", 258.314, 
  12.54, 7.4, 42.9, 67.779, 3.1, 71.68}, {"SUR", "South America", "Suriname", 
  "2020-06-21", 302., 9., 8., 0., 514.801, 15.342, 13.637, 0., "", "", "", 
  "", "", "", "", 81.48, 586634., 3.612, 29.6, 6.933, 4.229, 13767.119, "", 
  258.314, 12.54, 7.4, 42.9, 67.779, 3.1, 71.68}, 
 {"SUR", "South America", "Suriname", "2020-06-22", 314., 12., 8., 0., 
  535.257, 20.456, 13.637, 0., "", "", "", "", "", "", "", 81.48, 586634., 
  3.612, 29.6, 6.933, 4.229, 13767.119, "", 258.314, 12.54, 7.4, 42.9, 
  67.779, 3.1, 71.68}, {"SUR", "South America", "Suriname", "2020-06-23", 
  319., 5., 8., 0., 543.78, 8.523, 13.637, 0., "", "", "", "", "", "", "", 
  81.48, 586634., 3.612, 29.6, 6.933, 4.229, 13767.119, "", 258.314, 12.54, 
  7.4, 42.9, 67.779, 3.1, 71.68}, {"SUR", "South America", "Suriname", 
  "2020-06-24", 319., 0., 9., 1., 543.78, 0., 15.342, 1.705, "", "", "", "", 
  "", "", "", 81.48, 586634., 3.612, 29.6, 6.933, 4.229, 13767.119, "", 
  258.314, 12.54, 7.4, 42.9, 67.779, 3.1, 71.68}, 
 {"SUR", "South America", "Suriname", "2020-06-25", 357., 38., 10., 1., 
  608.557, 64.776, 17.046, 1.705, "", "", "", "", "", "", "", 81.48, 586634., 
  3.612, 29.6, 6.933, 4.229, 13767.119, "", 258.314, 12.54, 7.4, 42.9, 
  67.779, 3.1, 71.68}, {"SUR", "South America", "Suriname", "2020-06-26", 
  373., 16., 10., 0., 635.831, 27.274, 17.046, 0., "", "", "", "", "", "", 
  "", 81.48, 586634., 3.612, 29.6, 6.933, 4.229, 13767.119, "", 258.314, 
  12.54, 7.4, 42.9, 67.779, 3.1, 71.68}, {"SUR", "South America", "Suriname", 
  "2020-06-27", 391., 18., 10., 0., 666.514, 30.684, 17.046, 0., "", "", "", 
  "", "", "", "", 81.48, 586634., 3.612, 29.6, 6.933, 4.229, 13767.119, "", 
  258.314, 12.54, 7.4, 42.9, 67.779, 3.1, 71.68}, 
 {"SUR", "South America", "Suriname", "2020-06-28", 391., 0., 10., 0., 
  666.514, 0., 17.046, 0., "", "", "", "", "", "", "", 81.48, 586634., 3.612, 
  29.6, 6.933, 4.229, 13767.119, "", 258.314, 12.54, 7.4, 42.9, 67.779, 3.1, 
  71.68}, {"SUR", "South America", "Suriname", "2020-06-29", 490., 99., 11., 
  1., 835.274, 168.759, 18.751, 1.705, "", "", "", "", "", "", "", 81.48, 
  586634., 3.612, 29.6, 6.933, 4.229, 13767.119, "", 258.314, 12.54, 7.4, 
  42.9, 67.779, 3.1, 71.68}, {"SUR", "South America", "Suriname", 
  "2020-06-30", 501., 11., 13., 2., 854.025, 18.751, 22.16, 3.409, "", "", 
  "", "", "", "", "", 81.48, 586634., 3.612, 29.6, 6.933, 4.229, 13767.119, 
  "", 258.314, 12.54, 7.4, 42.9, 67.779, 3.1, 71.68}, 
 {"SUR", "South America", "Suriname", "2020-07-01", 517., 16., 13., 0., 
  881.299, 27.274, 22.16, 0., "", "", "", "", "", "", "", 81.48, 586634., 
  3.612, 29.6, 6.933, 4.229, 13767.119, "", 258.314, 12.54, 7.4, 42.9, 
  67.779, 3.1, 71.68}, {"SUR", "South America", "Suriname", "2020-07-02", 
  535., 18., 13., 0., 911.983, 30.684, 22.16, 0., "", "", "", "", "", "", "", 
  81.48, 586634., 3.612, 29.6, 6.933, 4.229, 13767.119, "", 258.314, 12.54, 
  7.4, 42.9, 67.779, 3.1, 71.68}, {"SUR", "South America", "Suriname", 
  "2020-07-03", 547., 12., 13., 0., 932.438, 20.456, 22.16, 0., "", "", "", 
  "", "", "", "", 81.48, 586634., 3.612, 29.6, 6.933, 4.229, 13767.119, "", 
  258.314, 12.54, 7.4, 42.9, 67.779, 3.1, 71.68}, 
 {"SUR", "South America", "Suriname", "2020-07-04", 561., 14., 13., 0., 
  956.303, 23.865, 22.16, 0., "", "", "", "", "", "", "", 81.48, 586634., 
  3.612, 29.6, 6.933, 4.229, 13767.119, "", 258.314, 12.54, 7.4, 42.9, 
  67.779, 3.1, 71.68}, {"SUR", "South America", "Suriname", "2020-07-05", 
  565., 4., 14., 1., 963.122, 6.819, 23.865, 1.705, "", "", "", "", "", "", 
  "", 89.81, 586634., 3.612, 29.6, 6.933, 4.229, 13767.119, "", 258.314, 
  12.54, 7.4, 42.9, 67.779, 3.1, 71.68}, {"SUR", "South America", "Suriname", 
  "2020-07-06", 594., 29., 14., 0., 1012.556, 49.435, 23.865, 0., "", "", "", 
  "", "", "", "", 86.11, 586634., 3.612, 29.6, 6.933, 4.229, 13767.119, "", 
  258.314, 12.54, 7.4, 42.9, 67.779, 3.1, 71.68}, 
 {"SUR", "South America", "Suriname", "2020-07-07", 614., 20., 14., 0., 
  1046.649, 34.093, 23.865, 0., "", "", "", "", "", "", "", "", 586634., 
  3.612, 29.6, 6.933, 4.229, 13767.119, "", 258.314, 12.54, 7.4, 42.9, 
  67.779, 3.1, 71.68}, {"SUR", "South America", "Suriname", "2020-07-08", 
  614., 0., 14., 0., 1046.649, 0., 23.865, 0., "", "", "", "", "", "", "", 
  "", 586634., 3.612, 29.6, 6.933, 4.229, 13767.119, "", 258.314, 12.54, 7.4, 
  42.9, 67.779, 3.1, 71.68}, {"SWZ", "Africa", "Swaziland", "2020-03-15", 1., 
  1., 0., 0., 0.862, 0.862, 0., 0., "", "", "", "", "", "", "", 19.44, 
  1.160164*^6, 79.492, 21.5, 3.163, 1.845, 7738.975, "", 333.436, 3.94, 1.7, 
  16.5, 24.097, 2.1, 60.19}, {"SWZ", "Africa", "Swaziland", "2020-03-16", 1., 
  0., 0., 0., 0.862, 0., 0., 0., "", "", "", "", "", "", "", 19.44, 
  1.160164*^6, 79.492, 21.5, 3.163, 1.845, 7738.975, "", 333.436, 3.94, 1.7, 
  16.5, 24.097, 2.1, 60.19}, {"SWZ", "Africa", "Swaziland", "2020-03-17", 1., 
  0., 0., 0., 0.862, 0., 0., 0., "", "", "", "", "", "", "", 55.56, 
  1.160164*^6, 79.492, 21.5, 3.163, 1.845, 7738.975, "", 333.436, 3.94, 1.7, 
  16.5, 24.097, 2.1, 60.19}, {"SWZ", "Africa", "Swaziland", "2020-03-18", 1., 
  0., 0., 0., 0.862, 0., 0., 0., "", "", "", "", "", "", "", 55.56, 
  1.160164*^6, 79.492, 21.5, 3.163, 1.845, 7738.975, "", 333.436, 3.94, 1.7, 
  16.5, 24.097, 2.1, 60.19}, {"SWZ", "Africa", "Swaziland", "2020-03-19", 1., 
  0., 0., 0., 0.862, 0., 0., 0., "", "", "", "", "", "", "", 55.56, 
  1.160164*^6, 79.492, 21.5, 3.163, 1.845, 7738.975, "", 333.436, 3.94, 1.7, 
  16.5, 24.097, 2.1, 60.19}, {"SWZ", "Africa", "Swaziland", "2020-03-20", 1., 
  0., 0., 0., 0.862, 0., 0., 0., "", "", "", "", "", "", "", 55.56, 
  1.160164*^6, 79.492, 21.5, 3.163, 1.845, 7738.975, "", 333.436, 3.94, 1.7, 
  16.5, 24.097, 2.1, 60.19}, {"SWZ", "Africa", "Swaziland", "2020-03-21", 1., 
  0., 0., 0., 0.862, 0., 0., 0., "", "", "", "", "", "", "", 55.56, 
  1.160164*^6, 79.492, 21.5, 3.163, 1.845, 7738.975, "", 333.436, 3.94, 1.7, 
  16.5, 24.097, 2.1, 60.19}, {"SWZ", "Africa", "Swaziland", "2020-03-22", 1., 
  0., 0., 0., 0.862, 0., 0., 0., "", "", "", "", "", "", "", 55.56, 
  1.160164*^6, 79.492, 21.5, 3.163, 1.845, 7738.975, "", 333.436, 3.94, 1.7, 
  16.5, 24.097, 2.1, 60.19}, {"SWZ", "Africa", "Swaziland", "2020-03-23", 4., 
  3., 0., 0., 3.448, 2.586, 0., 0., "", "", "", "", "", "", "", 55.56, 
  1.160164*^6, 79.492, 21.5, 3.163, 1.845, 7738.975, "", 333.436, 3.94, 1.7, 
  16.5, 24.097, 2.1, 60.19}, {"SWZ", "Africa", "Swaziland", "2020-03-24", 4., 
  0., 0., 0., 3.448, 0., 0., 0., "", "", "", "", "", "", "", 55.56, 
  1.160164*^6, 79.492, 21.5, 3.163, 1.845, 7738.975, "", 333.436, 3.94, 1.7, 
  16.5, 24.097, 2.1, 60.19}, {"SWZ", "Africa", "Swaziland", "2020-03-25", 4., 
  0., 0., 0., 3.448, 0., 0., 0., "", "", "", "", "", "", "", 55.56, 
  1.160164*^6, 79.492, 21.5, 3.163, 1.845, 7738.975, "", 333.436, 3.94, 1.7, 
  16.5, 24.097, 2.1, 60.19}, {"SWZ", "Africa", "Swaziland", "2020-03-26", 4., 
  0., 0., 0., 3.448, 0., 0., 0., "", "", "", "", "", "", "", 55.56, 
  1.160164*^6, 79.492, 21.5, 3.163, 1.845, 7738.975, "", 333.436, 3.94, 1.7, 
  16.5, 24.097, 2.1, 60.19}, {"SWZ", "Africa", "Swaziland", "2020-03-27", 6., 
  2., 0., 0., 5.172, 1.724, 0., 0., "", "", "", "", "", "", "", 86.11, 
  1.160164*^6, 79.492, 21.5, 3.163, 1.845, 7738.975, "", 333.436, 3.94, 1.7, 
  16.5, 24.097, 2.1, 60.19}, {"SWZ", "Africa", "Swaziland", "2020-03-28", 9., 
  3., 0., 0., 7.758, 2.586, 0., 0., "", "", "", "", "", "", "", 86.11, 
  1.160164*^6, 79.492, 21.5, 3.163, 1.845, 7738.975, "", 333.436, 3.94, 1.7, 
  16.5, 24.097, 2.1, 60.19}, {"SWZ", "Africa", "Swaziland", "2020-03-29", 9., 
  0., 0., 0., 7.758, 0., 0., 0., "", "", "", "", "", "", "", 86.11, 
  1.160164*^6, 79.492, 21.5, 3.163, 1.845, 7738.975, "", 333.436, 3.94, 1.7, 
  16.5, 24.097, 2.1, 60.19}, {"SWZ", "Africa", "Swaziland", "2020-03-30", 9., 
  0., 0., 0., 7.758, 0., 0., 0., "", "", "", "", "", "", "", 86.11, 
  1.160164*^6, 79.492, 21.5, 3.163, 1.845, 7738.975, "", 333.436, 3.94, 1.7, 
  16.5, 24.097, 2.1, 60.19}, {"SWZ", "Africa", "Swaziland", "2020-03-31", 9., 
  0., 0., 0., 7.758, 0., 0., 0., "", "", "", "", "", "", "", 86.11, 
  1.160164*^6, 79.492, 21.5, 3.163, 1.845, 7738.975, "", 333.436, 3.94, 1.7, 
  16.5, 24.097, 2.1, 60.19}, {"SWZ", "Africa", "Swaziland", "2020-04-01", 9., 
  0., 0., 0., 7.758, 0., 0., 0., "", "", "", "", "", "", "", 86.11, 
  1.160164*^6, 79.492, 21.5, 3.163, 1.845, 7738.975, "", 333.436, 3.94, 1.7, 
  16.5, 24.097, 2.1, 60.19}, {"SWZ", "Africa", "Swaziland", "2020-04-02", 9., 
  0., 0., 0., 7.758, 0., 0., 0., "", "", "", "", "", "", "", 86.11, 
  1.160164*^6, 79.492, 21.5, 3.163, 1.845, 7738.975, "", 333.436, 3.94, 1.7, 
  16.5, 24.097, 2.1, 60.19}, {"SWZ", "Africa", "Swaziland", "2020-04-03", 9., 
  0., 0., 0., 7.758, 0., 0., 0., "", "", "", "", "", "", "", 89.81, 
  1.160164*^6, 79.492, 21.5, 3.163, 1.845, 7738.975, "", 333.436, 3.94, 1.7, 
  16.5, 24.097, 2.1, 60.19}, {"SWZ", "Africa", "Swaziland", "2020-04-04", 9., 
  0., 0., 0., 7.758, 0., 0., 0., "", "", "", "", "", "", "", 89.81, 
  1.160164*^6, 79.492, 21.5, 3.163, 1.845, 7738.975, "", 333.436, 3.94, 1.7, 
  16.5, 24.097, 2.1, 60.19}, {"SWZ", "Africa", "Swaziland", "2020-04-05", 9., 
  0., 0., 0., 7.758, 0., 0., 0., "", "", "", "", "", "", "", 89.81, 
  1.160164*^6, 79.492, 21.5, 3.163, 1.845, 7738.975, "", 333.436, 3.94, 1.7, 
  16.5, 24.097, 2.1, 60.19}, {"SWZ", "Africa", "Swaziland", "2020-04-06", 9., 
  0., 0., 0., 7.758, 0., 0., 0., "", "", "", "", "", "", "", 89.81, 
  1.160164*^6, 79.492, 21.5, 3.163, 1.845, 7738.975, "", 333.436, 3.94, 1.7, 
  16.5, 24.097, 2.1, 60.19}, {"SWZ", "Africa", "Swaziland", "2020-04-07", 
  10., 1., 0., 0., 8.619, 0.862, 0., 0., "", "", "", "", "", "", "", 89.81, 
  1.160164*^6, 79.492, 21.5, 3.163, 1.845, 7738.975, "", 333.436, 3.94, 1.7, 
  16.5, 24.097, 2.1, 60.19}, {"SWZ", "Africa", "Swaziland", "2020-04-08", 
  10., 0., 0., 0., 8.619, 0., 0., 0., "", "", "", "", "", "", "", 89.81, 
  1.160164*^6, 79.492, 21.5, 3.163, 1.845, 7738.975, "", 333.436, 3.94, 1.7, 
  16.5, 24.097, 2.1, 60.19}, {"SWZ", "Africa", "Swaziland", "2020-04-09", 
  12., 2., 0., 0., 10.343, 1.724, 0., 0., "", "", "", "", "", "", "", 89.81, 
  1.160164*^6, 79.492, 21.5, 3.163, 1.845, 7738.975, "", 333.436, 3.94, 1.7, 
  16.5, 24.097, 2.1, 60.19}, {"SWZ", "Africa", "Swaziland", "2020-04-10", 
  12., 0., 0., 0., 10.343, 0., 0., 0., "", "", "", "", "", "", "", 89.81, 
  1.160164*^6, 79.492, 21.5, 3.163, 1.845, 7738.975, "", 333.436, 3.94, 1.7, 
  16.5, 24.097, 2.1, 60.19}, {"SWZ", "Africa", "Swaziland", "2020-04-11", 
  12., 0., 0., 0., 10.343, 0., 0., 0., "", "", "", "", "", "", "", 89.81, 
  1.160164*^6, 79.492, 21.5, 3.163, 1.845, 7738.975, "", 333.436, 3.94, 1.7, 
  16.5, 24.097, 2.1, 60.19}, {"SWZ", "Africa", "Swaziland", "2020-04-12", 
  14., 2., 0., 0., 12.067, 1.724, 0., 0., "", "", "", "", "", "", "", 89.81, 
  1.160164*^6, 79.492, 21.5, 3.163, 1.845, 7738.975, "", 333.436, 3.94, 1.7, 
  16.5, 24.097, 2.1, 60.19}, {"SWZ", "Africa", "Swaziland", "2020-04-13", 
  14., 0., 0., 0., 12.067, 0., 0., 0., "", "", "", "", "", "", "", 89.81, 
  1.160164*^6, 79.492, 21.5, 3.163, 1.845, 7738.975, "", 333.436, 3.94, 1.7, 
  16.5, 24.097, 2.1, 60.19}, {"SWZ", "Africa", "Swaziland", "2020-04-14", 
  15., 1., 0., 0., 12.929, 0.862, 0., 0., "", "", "", "", "", "", "", 89.81, 
  1.160164*^6, 79.492, 21.5, 3.163, 1.845, 7738.975, "", 333.436, 3.94, 1.7, 
  16.5, 24.097, 2.1, 60.19}, {"SWZ", "Africa", "Swaziland", "2020-04-15", 
  15., 0., 0., 0., 12.929, 0., 0., 0., "", "", "", "", "", "", "", 89.81, 
  1.160164*^6, 79.492, 21.5, 3.163, 1.845, 7738.975, "", 333.436, 3.94, 1.7, 
  16.5, 24.097, 2.1, 60.19}, {"SWZ", "Africa", "Swaziland", "2020-04-16", 
  16., 1., 0., 0., 13.791, 0.862, 0., 0., "", "", "", "", "", "", "", 84.26, 
  1.160164*^6, 79.492, 21.5, 3.163, 1.845, 7738.975, "", 333.436, 3.94, 1.7, 
  16.5, 24.097, 2.1, 60.19}, {"SWZ", "Africa", "Swaziland", "2020-04-17", 
  16., 0., 0., 0., 13.791, 0., 0., 0., "", "", "", "", "", "", "", 84.26, 
  1.160164*^6, 79.492, 21.5, 3.163, 1.845, 7738.975, "", 333.436, 3.94, 1.7, 
  16.5, 24.097, 2.1, 60.19}, {"SWZ", "Africa", "Swaziland", "2020-04-18", 
  19., 3., 1., 1., 16.377, 2.586, 0.862, 0.862, "", "", "", "", "", "", "", 
  84.26, 1.160164*^6, 79.492, 21.5, 3.163, 1.845, 7738.975, "", 333.436, 
  3.94, 1.7, 16.5, 24.097, 2.1, 60.19}, {"SWZ", "Africa", "Swaziland", 
  "2020-04-19", 19., 0., 1., 0., 16.377, 0., 0.862, 0., "", "", "", "", "", 
  "", "", 84.26, 1.160164*^6, 79.492, 21.5, 3.163, 1.845, 7738.975, "", 
  333.436, 3.94, 1.7, 16.5, 24.097, 2.1, 60.19}, 
 {"SWZ", "Africa", "Swaziland", "2020-04-20", 22., 3., 1., 0., 18.963, 2.586, 
  0.862, 0., "", "", "", "", "", "", "", 84.26, 1.160164*^6, 79.492, 21.5, 
  3.163, 1.845, 7738.975, "", 333.436, 3.94, 1.7, 16.5, 24.097, 2.1, 60.19}, 
 {"SWZ", "Africa", "Swaziland", "2020-04-21", 24., 2., 1., 0., 20.687, 1.724, 
  0.862, 0., "", "", "", "", "", "", "", 84.26, 1.160164*^6, 79.492, 21.5, 
  3.163, 1.845, 7738.975, "", 333.436, 3.94, 1.7, 16.5, 24.097, 2.1, 60.19}, 
 {"SWZ", "Africa", "Swaziland", "2020-04-22", 24., 0., 1., 0., 20.687, 0., 
  0.862, 0., "", "", "", "", "", "", "", 84.26, 1.160164*^6, 79.492, 21.5, 
  3.163, 1.845, 7738.975, "", 333.436, 3.94, 1.7, 16.5, 24.097, 2.1, 60.19}, 
 {"SWZ", "Africa", "Swaziland", "2020-04-23", 31., 7., 1., 0., 26.72, 6.034, 
  0.862, 0., "", "", "", "", "", "", "", 84.26, 1.160164*^6, 79.492, 21.5, 
  3.163, 1.845, 7738.975, "", 333.436, 3.94, 1.7, 16.5, 24.097, 2.1, 60.19}, 
 {"SWZ", "Africa", "Swaziland", "2020-04-24", 32., 1., 1., 0., 27.582, 0.862, 
  0.862, 0., "", "", "", "", "", "", "", 84.26, 1.160164*^6, 79.492, 21.5, 
  3.163, 1.845, 7738.975, "", 333.436, 3.94, 1.7, 16.5, 24.097, 2.1, 60.19}, 
 {"SWZ", "Africa", "Swaziland", "2020-04-25", 40., 8., 1., 0., 34.478, 6.896, 
  0.862, 0., "", "", "", "", "", "", "", 84.26, 1.160164*^6, 79.492, 21.5, 
  3.163, 1.845, 7738.975, "", 333.436, 3.94, 1.7, 16.5, 24.097, 2.1, 60.19}, 
 {"SWZ", "Africa", "Swaziland", "2020-04-26", 40., 0., 1., 0., 34.478, 0., 
  0.862, 0., "", "", "", "", "", "", "", 84.26, 1.160164*^6, 79.492, 21.5, 
  3.163, 1.845, 7738.975, "", 333.436, 3.94, 1.7, 16.5, 24.097, 2.1, 60.19}, 
 {"SWZ", "Africa", "Swaziland", "2020-04-27", 59., 19., 1., 0., 50.855, 
  16.377, 0.862, 0., "", "", "", "", "", "", "", 84.26, 1.160164*^6, 79.492, 
  21.5, 3.163, 1.845, 7738.975, "", 333.436, 3.94, 1.7, 16.5, 24.097, 2.1, 
  60.19}, {"SWZ", "Africa", "Swaziland", "2020-04-28", 65., 6., 1., 0., 
  56.027, 5.172, 0.862, 0., "", "", "", "", "", "", "", 84.26, 1.160164*^6, 
  79.492, 21.5, 3.163, 1.845, 7738.975, "", 333.436, 3.94, 1.7, 16.5, 24.097, 
  2.1, 60.19}, {"SWZ", "Africa", "Swaziland", "2020-04-29", 71., 6., 1., 0., 
  61.198, 5.172, 0.862, 0., "", "", "", "", "", "", "", 84.26, 1.160164*^6, 
  79.492, 21.5, 3.163, 1.845, 7738.975, "", 333.436, 3.94, 1.7, 16.5, 24.097, 
  2.1, 60.19}, {"SWZ", "Africa", "Swaziland", "2020-04-30", 91., 20., 1., 0., 
  78.437, 17.239, 0.862, 0., "", "", "", "", "", "", "", 84.26, 1.160164*^6, 
  79.492, 21.5, 3.163, 1.845, 7738.975, "", 333.436, 3.94, 1.7, 16.5, 24.097, 
  2.1, 60.19}, {"SWZ", "Africa", "Swaziland", "2020-05-01", 100., 9., 1., 0., 
  86.195, 7.758, 0.862, 0., "", "", "", "", "", "", "", 84.26, 1.160164*^6, 
  79.492, 21.5, 3.163, 1.845, 7738.975, "", 333.436, 3.94, 1.7, 16.5, 24.097, 
  2.1, 60.19}, {"SWZ", "Africa", "Swaziland", "2020-05-02", 106., 6., 1., 0., 
  91.366, 5.172, 0.862, 0., "", "", "", "", "", "", "", 84.26, 1.160164*^6, 
  79.492, 21.5, 3.163, 1.845, 7738.975, "", 333.436, 3.94, 1.7, 16.5, 24.097, 
  2.1, 60.19}, {"SWZ", "Africa", "Swaziland", "2020-05-03", 108., 2., 1., 0., 
  93.09, 1.724, 0.862, 0., "", "", "", "", "", "", "", 84.26, 1.160164*^6, 
  79.492, 21.5, 3.163, 1.845, 7738.975, "", 333.436, 3.94, 1.7, 16.5, 24.097, 
  2.1, 60.19}, {"SWZ", "Africa", "Swaziland", "2020-05-04", 112., 4., 1., 0., 
  96.538, 3.448, 0.862, 0., "", "", "", "", "", "", "", 84.26, 1.160164*^6, 
  79.492, 21.5, 3.163, 1.845, 7738.975, "", 333.436, 3.94, 1.7, 16.5, 24.097, 
  2.1, 60.19}, {"SWZ", "Africa", "Swaziland", "2020-05-05", 116., 4., 1., 0., 
  99.986, 3.448, 0.862, 0., "", "", "", "", "", "", "", 84.26, 1.160164*^6, 
  79.492, 21.5, 3.163, 1.845, 7738.975, "", 333.436, 3.94, 1.7, 16.5, 24.097, 
  2.1, 60.19}, {"SWZ", "Africa", "Swaziland", "2020-05-06", 116., 0., 1., 0., 
  99.986, 0., 0.862, 0., "", "", "", "", "", "", "", 84.26, 1.160164*^6, 
  79.492, 21.5, 3.163, 1.845, 7738.975, "", 333.436, 3.94, 1.7, 16.5, 24.097, 
  2.1, 60.19}, {"SWZ", "Africa", "Swaziland", "2020-05-07", 123., 7., 2., 1., 
  106.019, 6.034, 1.724, 0.862, "", "", "", "", "", "", "", 84.26, 
  1.160164*^6, 79.492, 21.5, 3.163, 1.845, 7738.975, "", 333.436, 3.94, 1.7, 
  16.5, 24.097, 2.1, 60.19}, {"SWZ", "Africa", "Swaziland", "2020-05-08", 
  153., 30., 2., 0., 131.878, 25.858, 1.724, 0., "", "", "", "", "", "", "", 
  84.26, 1.160164*^6, 79.492, 21.5, 3.163, 1.845, 7738.975, "", 333.436, 
  3.94, 1.7, 16.5, 24.097, 2.1, 60.19}, {"SWZ", "Africa", "Swaziland", 
  "2020-05-09", 159., 6., 2., 0., 137.05, 5.172, 1.724, 0., "", "", "", "", 
  "", "", "", 84.26, 1.160164*^6, 79.492, 21.5, 3.163, 1.845, 7738.975, "", 
  333.436, 3.94, 1.7, 16.5, 24.097, 2.1, 60.19}, 
 {"SWZ", "Africa", "Swaziland", "2020-05-10", 163., 4., 2., 0., 140.497, 
  3.448, 1.724, 0., "", "", "", "", "", "", "", 84.26, 1.160164*^6, 79.492, 
  21.5, 3.163, 1.845, 7738.975, "", 333.436, 3.94, 1.7, 16.5, 24.097, 2.1, 
  60.19}, {"SWZ", "Africa", "Swaziland", "2020-05-11", 172., 9., 2., 0., 
  148.255, 7.758, 1.724, 0., "", "", "", "", "", "", "", 84.26, 1.160164*^6, 
  79.492, 21.5, 3.163, 1.845, 7738.975, "", 333.436, 3.94, 1.7, 16.5, 24.097, 
  2.1, 60.19}, {"SWZ", "Africa", "Swaziland", "2020-05-12", 175., 3., 2., 0., 
  150.841, 2.586, 1.724, 0., "", "", "", "", "", "", "", 84.26, 1.160164*^6, 
  79.492, 21.5, 3.163, 1.845, 7738.975, "", 333.436, 3.94, 1.7, 16.5, 24.097, 
  2.1, 60.19}, {"SWZ", "Africa", "Swaziland", "2020-05-13", 184., 9., 2., 0., 
  158.598, 7.758, 1.724, 0., "", "", "", "", "", "", "", 84.26, 1.160164*^6, 
  79.492, 21.5, 3.163, 1.845, 7738.975, "", 333.436, 3.94, 1.7, 16.5, 24.097, 
  2.1, 60.19}, {"SWZ", "Africa", "Swaziland", "2020-05-14", 187., 3., 2., 0., 
  161.184, 2.586, 1.724, 0., "", "", "", "", "", "", "", 84.26, 1.160164*^6, 
  79.492, 21.5, 3.163, 1.845, 7738.975, "", 333.436, 3.94, 1.7, 16.5, 24.097, 
  2.1, 60.19}, {"SWZ", "Africa", "Swaziland", "2020-05-15", 187., 0., 2., 0., 
  161.184, 0., 1.724, 0., "", "", "", "", "", "", "", 84.26, 1.160164*^6, 
  79.492, 21.5, 3.163, 1.845, 7738.975, "", 333.436, 3.94, 1.7, 16.5, 24.097, 
  2.1, 60.19}, {"SWZ", "Africa", "Swaziland", "2020-05-16", 190., 3., 2., 0., 
  163.77, 2.586, 1.724, 0., "", "", "", "", "", "", "", 84.26, 1.160164*^6, 
  79.492, 21.5, 3.163, 1.845, 7738.975, "", 333.436, 3.94, 1.7, 16.5, 24.097, 
  2.1, 60.19}, {"SWZ", "Africa", "Swaziland", "2020-05-17", 202., 12., 2., 
  0., 174.113, 10.343, 1.724, 0., "", "", "", "", "", "", "", 84.26, 
  1.160164*^6, 79.492, 21.5, 3.163, 1.845, 7738.975, "", 333.436, 3.94, 1.7, 
  16.5, 24.097, 2.1, 60.19}, {"SWZ", "Africa", "Swaziland", "2020-05-18", 
  203., 1., 2., 0., 174.975, 0.862, 1.724, 0., "", "", "", "", "", "", "", 
  84.26, 1.160164*^6, 79.492, 21.5, 3.163, 1.845, 7738.975, "", 333.436, 
  3.94, 1.7, 16.5, 24.097, 2.1, 60.19}, {"SWZ", "Africa", "Swaziland", 
  "2020-05-19", 203., 0., 2., 0., 174.975, 0., 1.724, 0., "", "", "", "", "", 
  "", "", 84.26, 1.160164*^6, 79.492, 21.5, 3.163, 1.845, 7738.975, "", 
  333.436, 3.94, 1.7, 16.5, 24.097, 2.1, 60.19}, 
 {"SWZ", "Africa", "Swaziland", "2020-05-20", 208., 5., 2., 0., 179.285, 
  4.31, 1.724, 0., "", "", "", "", "", "", "", 84.26, 1.160164*^6, 79.492, 
  21.5, 3.163, 1.845, 7738.975, "", 333.436, 3.94, 1.7, 16.5, 24.097, 2.1, 
  60.19}, {"SWZ", "Africa", "Swaziland", "2020-05-21", 217., 9., 2., 0., 
  187.043, 7.758, 1.724, 0., "", "", "", "", "", "", "", 84.26, 1.160164*^6, 
  79.492, 21.5, 3.163, 1.845, 7738.975, "", 333.436, 3.94, 1.7, 16.5, 24.097, 
  2.1, 60.19}, {"SWZ", "Africa", "Swaziland", "2020-05-22", 220., 3., 2., 0., 
  189.628, 2.586, 1.724, 0., "", "", "", "", "", "", "", 84.26, 1.160164*^6, 
  79.492, 21.5, 3.163, 1.845, 7738.975, "", 333.436, 3.94, 1.7, 16.5, 24.097, 
  2.1, 60.19}, {"SWZ", "Africa", "Swaziland", "2020-05-23", 220., 0., 2., 0., 
  189.628, 0., 1.724, 0., "", "", "", "", "", "", "", 84.26, 1.160164*^6, 
  79.492, 21.5, 3.163, 1.845, 7738.975, "", 333.436, 3.94, 1.7, 16.5, 24.097, 
  2.1, 60.19}, {"SWZ", "Africa", "Swaziland", "2020-05-24", 238., 18., 2., 
  0., 205.143, 15.515, 1.724, 0., "", "", "", "", "", "", "", 84.26, 
  1.160164*^6, 79.492, 21.5, 3.163, 1.845, 7738.975, "", 333.436, 3.94, 1.7, 
  16.5, 24.097, 2.1, 60.19}, {"SWZ", "Africa", "Swaziland", "2020-05-25", 
  250., 12., 2., 0., 215.487, 10.343, 1.724, 0., "", "", "", "", "", "", "", 
  84.26, 1.160164*^6, 79.492, 21.5, 3.163, 1.845, 7738.975, "", 333.436, 
  3.94, 1.7, 16.5, 24.097, 2.1, 60.19}, {"SWZ", "Africa", "Swaziland", 
  "2020-05-26", 256., 6., 2., 0., 220.658, 5.172, 1.724, 0., "", "", "", "", 
  "", "", "", 84.26, 1.160164*^6, 79.492, 21.5, 3.163, 1.845, 7738.975, "", 
  333.436, 3.94, 1.7, 16.5, 24.097, 2.1, 60.19}, 
 {"SWZ", "Africa", "Swaziland", "2020-05-27", 261., 5., 2., 0., 224.968, 
  4.31, 1.724, 0., "", "", "", "", "", "", "", 84.26, 1.160164*^6, 79.492, 
  21.5, 3.163, 1.845, 7738.975, "", 333.436, 3.94, 1.7, 16.5, 24.097, 2.1, 
  60.19}, {"SWZ", "Africa", "Swaziland", "2020-05-28", 272., 11., 2., 0., 
  234.45, 9.481, 1.724, 0., "", "", "", "", "", "", "", 84.26, 1.160164*^6, 
  79.492, 21.5, 3.163, 1.845, 7738.975, "", 333.436, 3.94, 1.7, 16.5, 24.097, 
  2.1, 60.19}, {"SWZ", "Africa", "Swaziland", "2020-05-29", 279., 7., 2., 0., 
  240.483, 6.034, 1.724, 0., "", "", "", "", "", "", "", 84.26, 1.160164*^6, 
  79.492, 21.5, 3.163, 1.845, 7738.975, "", 333.436, 3.94, 1.7, 16.5, 24.097, 
  2.1, 60.19}, {"SWZ", "Africa", "Swaziland", "2020-05-30", 279., 0., 2., 0., 
  240.483, 0., 1.724, 0., "", "", "", "", "", "", "", 84.26, 1.160164*^6, 
  79.492, 21.5, 3.163, 1.845, 7738.975, "", 333.436, 3.94, 1.7, 16.5, 24.097, 
  2.1, 60.19}, {"SWZ", "Africa", "Swaziland", "2020-05-31", 283., 4., 2., 0., 
  243.931, 3.448, 1.724, 0., "", "", "", "", "", "", "", 84.26, 1.160164*^6, 
  79.492, 21.5, 3.163, 1.845, 7738.975, "", 333.436, 3.94, 1.7, 16.5, 24.097, 
  2.1, 60.19}, {"SWZ", "Africa", "Swaziland", "2020-06-01", 285., 2., 2., 0., 
  245.655, 1.724, 1.724, 0., "", "", "", "", "", "", "", 84.26, 1.160164*^6, 
  79.492, 21.5, 3.163, 1.845, 7738.975, "", 333.436, 3.94, 1.7, 16.5, 24.097, 
  2.1, 60.19}, {"SWZ", "Africa", "Swaziland", "2020-06-02", 293., 8., 3., 1., 
  252.551, 6.896, 2.586, 0.862, "", "", "", "", "", "", "", 84.26, 
  1.160164*^6, 79.492, 21.5, 3.163, 1.845, 7738.975, "", 333.436, 3.94, 1.7, 
  16.5, 24.097, 2.1, 60.19}, {"SWZ", "Africa", "Swaziland", "2020-06-03", 
  293., 0., 3., 0., 252.551, 0., 2.586, 0., "", "", "", "", "", "", "", 
  84.26, 1.160164*^6, 79.492, 21.5, 3.163, 1.845, 7738.975, "", 333.436, 
  3.94, 1.7, 16.5, 24.097, 2.1, 60.19}, {"SWZ", "Africa", "Swaziland", 
  "2020-06-04", 295., 2., 3., 0., 254.274, 1.724, 2.586, 0., "", "", "", "", 
  "", "", "", 84.26, 1.160164*^6, 79.492, 21.5, 3.163, 1.845, 7738.975, "", 
  333.436, 3.94, 1.7, 16.5, 24.097, 2.1, 60.19}, 
 {"SWZ", "Africa", "Swaziland", "2020-06-05", 300., 5., 3., 0., 258.584, 
  4.31, 2.586, 0., "", "", "", "", "", "", "", 84.26, 1.160164*^6, 79.492, 
  21.5, 3.163, 1.845, 7738.975, "", 333.436, 3.94, 1.7, 16.5, 24.097, 2.1, 
  60.19}, {"SWZ", "Africa", "Swaziland", "2020-06-06", 305., 5., 3., 0., 
  262.894, 4.31, 2.586, 0., "", "", "", "", "", "", "", 84.26, 1.160164*^6, 
  79.492, 21.5, 3.163, 1.845, 7738.975, "", 333.436, 3.94, 1.7, 16.5, 24.097, 
  2.1, 60.19}, {"SWZ", "Africa", "Swaziland", "2020-06-07", 322., 17., 3., 
  0., 277.547, 14.653, 2.586, 0., "", "", "", "", "", "", "", 84.26, 
  1.160164*^6, 79.492, 21.5, 3.163, 1.845, 7738.975, "", 333.436, 3.94, 1.7, 
  16.5, 24.097, 2.1, 60.19}, {"SWZ", "Africa", "Swaziland", "2020-06-08", 
  333., 11., 3., 0., 287.028, 9.481, 2.586, 0., "", "", "", "", "", "", "", 
  84.26, 1.160164*^6, 79.492, 21.5, 3.163, 1.845, 7738.975, "", 333.436, 
  3.94, 1.7, 16.5, 24.097, 2.1, 60.19}, {"SWZ", "Africa", "Swaziland", 
  "2020-06-09", 340., 7., 3., 0., 293.062, 6.034, 2.586, 0., "", "", "", "", 
  "", "", "", 84.26, 1.160164*^6, 79.492, 21.5, 3.163, 1.845, 7738.975, "", 
  333.436, 3.94, 1.7, 16.5, 24.097, 2.1, 60.19}, 
 {"SWZ", "Africa", "Swaziland", "2020-06-10", 371., 31., 3., 0., 319.782, 
  26.72, 2.586, 0., "", "", "", "", "", "", "", 84.26, 1.160164*^6, 79.492, 
  21.5, 3.163, 1.845, 7738.975, "", 333.436, 3.94, 1.7, 16.5, 24.097, 2.1, 
  60.19}, {"SWZ", "Africa", "Swaziland", "2020-06-11", 398., 27., 3., 0., 
  343.055, 23.273, 2.586, 0., "", "", "", "", "", "", "", 84.26, 1.160164*^6, 
  79.492, 21.5, 3.163, 1.845, 7738.975, "", 333.436, 3.94, 1.7, 16.5, 24.097, 
  2.1, 60.19}, {"SWZ", "Africa", "Swaziland", "2020-06-12", 449., 51., 3., 
  0., 387.014, 43.959, 2.586, 0., "", "", "", "", "", "", "", 84.26, 
  1.160164*^6, 79.492, 21.5, 3.163, 1.845, 7738.975, "", 333.436, 3.94, 1.7, 
  16.5, 24.097, 2.1, 60.19}, {"SWZ", "Africa", "Swaziland", "2020-06-13", 
  472., 23., 3., 0., 406.839, 19.825, 2.586, 0., "", "", "", "", "", "", "", 
  84.26, 1.160164*^6, 79.492, 21.5, 3.163, 1.845, 7738.975, "", 333.436, 
  3.94, 1.7, 16.5, 24.097, 2.1, 60.19}, {"SWZ", "Africa", "Swaziland", 
  "2020-06-14", 486., 14., 3., 0., 418.906, 12.067, 2.586, 0., "", "", "", 
  "", "", "", "", 84.26, 1.160164*^6, 79.492, 21.5, 3.163, 1.845, 7738.975, 
  "", 333.436, 3.94, 1.7, 16.5, 24.097, 2.1, 60.19}, 
 {"SWZ", "Africa", "Swaziland", "2020-06-15", 490., 4., 4., 1., 422.354, 
  3.448, 3.448, 0.862, "", "", "", "", "", "", "", 84.26, 1.160164*^6, 
  79.492, 21.5, 3.163, 1.845, 7738.975, "", 333.436, 3.94, 1.7, 16.5, 24.097, 
  2.1, 60.19}, {"SWZ", "Africa", "Swaziland", "2020-06-16", 506., 16., 4., 
  0., 436.145, 13.791, 3.448, 0., "", "", "", "", "", "", "", 84.26, 
  1.160164*^6, 79.492, 21.5, 3.163, 1.845, 7738.975, "", 333.436, 3.94, 1.7, 
  16.5, 24.097, 2.1, 60.19}, {"SWZ", "Africa", "Swaziland", "2020-06-17", 
  520., 14., 4., 0., 448.212, 12.067, 3.448, 0., "", "", "", "", "", "", "", 
  84.26, 1.160164*^6, 79.492, 21.5, 3.163, 1.845, 7738.975, "", 333.436, 
  3.94, 1.7, 16.5, 24.097, 2.1, 60.19}, {"SWZ", "Africa", "Swaziland", 
  "2020-06-18", 563., 43., 4., 0., 485.276, 37.064, 3.448, 0., "", "", "", 
  "", "", "", "", 84.26, 1.160164*^6, 79.492, 21.5, 3.163, 1.845, 7738.975, 
  "", 333.436, 3.94, 1.7, 16.5, 24.097, 2.1, 60.19}, 
 {"SWZ", "Africa", "Swaziland", "2020-06-19", 586., 23., 4., 0., 505.101, 
  19.825, 3.448, 0., "", "", "", "", "", "", "", 84.26, 1.160164*^6, 79.492, 
  21.5, 3.163, 1.845, 7738.975, "", 333.436, 3.94, 1.7, 16.5, 24.097, 2.1, 
  60.19}, {"SWZ", "Africa", "Swaziland", "2020-06-20", 623., 37., 4., 0., 
  536.993, 31.892, 3.448, 0., "", "", "", "", "", "", "", 84.26, 1.160164*^6, 
  79.492, 21.5, 3.163, 1.845, 7738.975, "", 333.436, 3.94, 1.7, 16.5, 24.097, 
  2.1, 60.19}, {"SWZ", "Africa", "Swaziland", "2020-06-21", 627., 4., 5., 1., 
  540.441, 3.448, 4.31, 0.862, "", "", "", "", "", "", "", 84.26, 
  1.160164*^6, 79.492, 21.5, 3.163, 1.845, 7738.975, "", 333.436, 3.94, 1.7, 
  16.5, 24.097, 2.1, 60.19}, {"SWZ", "Africa", "Swaziland", "2020-06-22", 
  635., 8., 5., 0., 547.336, 6.896, 4.31, 0., "", "", "", "", "", "", "", 
  84.26, 1.160164*^6, 79.492, 21.5, 3.163, 1.845, 7738.975, "", 333.436, 
  3.94, 1.7, 16.5, 24.097, 2.1, 60.19}, {"SWZ", "Africa", "Swaziland", 
  "2020-06-23", 643., 8., 6., 1., 554.232, 6.896, 5.172, 0.862, "", "", "", 
  "", "", "", "", 84.26, 1.160164*^6, 79.492, 21.5, 3.163, 1.845, 7738.975, 
  "", 333.436, 3.94, 1.7, 16.5, 24.097, 2.1, 60.19}, 
 {"SWZ", "Africa", "Swaziland", "2020-06-24", 674., 31., 7., 1., 580.952, 
  26.72, 6.034, 0.862, "", "", "", "", "", "", "", 84.26, 1.160164*^6, 
  79.492, 21.5, 3.163, 1.845, 7738.975, "", 333.436, 3.94, 1.7, 16.5, 24.097, 
  2.1, 60.19}, {"SWZ", "Africa", "Swaziland", "2020-06-25", 690., 16., 7., 
  0., 594.744, 13.791, 6.034, 0., "", "", "", "", "", "", "", 84.26, 
  1.160164*^6, 79.492, 21.5, 3.163, 1.845, 7738.975, "", 333.436, 3.94, 1.7, 
  16.5, 24.097, 2.1, 60.19}, {"SWZ", "Africa", "Swaziland", "2020-06-26", 
  706., 16., 8., 1., 608.535, 13.791, 6.896, 0.862, "", "", "", "", "", "", 
  "", 84.26, 1.160164*^6, 79.492, 21.5, 3.163, 1.845, 7738.975, "", 333.436, 
  3.94, 1.7, 16.5, 24.097, 2.1, 60.19}, {"SWZ", "Africa", "Swaziland", 
  "2020-06-27", 728., 22., 8., 0., 627.497, 18.963, 6.896, 0., "", "", "", 
  "", "", "", "", 84.26, 1.160164*^6, 79.492, 21.5, 3.163, 1.845, 7738.975, 
  "", 333.436, 3.94, 1.7, 16.5, 24.097, 2.1, 60.19}, 
 {"SWZ", "Africa", "Swaziland", "2020-06-28", 745., 17., 8., 0., 642.151, 
  14.653, 6.896, 0., "", "", "", "", "", "", "", 84.26, 1.160164*^6, 79.492, 
  21.5, 3.163, 1.845, 7738.975, "", 333.436, 3.94, 1.7, 16.5, 24.097, 2.1, 
  60.19}, {"SWZ", "Africa", "Swaziland", "2020-06-29", 781., 36., 11., 3., 
  673.181, 31.03, 9.481, 2.586, "", "", "", "", "", "", "", 84.26, 
  1.160164*^6, 79.492, 21.5, 3.163, 1.845, 7738.975, "", 333.436, 3.94, 1.7, 
  16.5, 24.097, 2.1, 60.19}, {"SWZ", "Africa", "Swaziland", "2020-06-30", 
  795., 14., 11., 0., 685.248, 12.067, 9.481, 0., "", "", "", "", "", "", "", 
  84.26, 1.160164*^6, 79.492, 21.5, 3.163, 1.845, 7738.975, "", 333.436, 
  3.94, 1.7, 16.5, 24.097, 2.1, 60.19}, {"SWZ", "Africa", "Swaziland", 
  "2020-07-01", 812., 17., 11., 0., 699.901, 14.653, 9.481, 0., "", "", "", 
  "", "", "", "", 84.26, 1.160164*^6, 79.492, 21.5, 3.163, 1.845, 7738.975, 
  "", 333.436, 3.94, 1.7, 16.5, 24.097, 2.1, 60.19}, 
 {"SWZ", "Africa", "Swaziland", "2020-07-02", 840., 28., 11., 0., 724.036, 
  24.135, 9.481, 0., "", "", "", "", "", "", "", 84.26, 1.160164*^6, 79.492, 
  21.5, 3.163, 1.845, 7738.975, "", 333.436, 3.94, 1.7, 16.5, 24.097, 2.1, 
  60.19}, {"SWZ", "Africa", "Swaziland", "2020-07-03", 873., 33., 11., 0., 
  752.48, 28.444, 9.481, 0., "", "", "", "", "", "", "", 84.26, 1.160164*^6, 
  79.492, 21.5, 3.163, 1.845, 7738.975, "", 333.436, 3.94, 1.7, 16.5, 24.097, 
  2.1, 60.19}, {"SWZ", "Africa", "Swaziland", "2020-07-04", 909., 36., 13., 
  2., 783.51, 31.03, 11.205, 1.724, "", "", "", "", "", "", "", 84.26, 
  1.160164*^6, 79.492, 21.5, 3.163, 1.845, 7738.975, "", 333.436, 3.94, 1.7, 
  16.5, 24.097, 2.1, 60.19}, {"SWZ", "Africa", "Swaziland", "2020-07-05", 
  954., 45., 13., 0., 822.298, 38.788, 11.205, 0., "", "", "", "", "", "", 
  "", 84.26, 1.160164*^6, 79.492, 21.5, 3.163, 1.845, 7738.975, "", 333.436, 
  3.94, 1.7, 16.5, 24.097, 2.1, 60.19}, {"SWZ", "Africa", "Swaziland", 
  "2020-07-06", 988., 34., 13., 0., 851.604, 29.306, 11.205, 0., "", "", "", 
  "", "", "", "", 84.26, 1.160164*^6, 79.492, 21.5, 3.163, 1.845, 7738.975, 
  "", 333.436, 3.94, 1.7, 16.5, 24.097, 2.1, 60.19}, 
 {"SWZ", "Africa", "Swaziland", "2020-07-07", 1011., 23., 13., 0., 871.429, 
  19.825, 11.205, 0., "", "", "", "", "", "", "", 84.26, 1.160164*^6, 79.492, 
  21.5, 3.163, 1.845, 7738.975, "", 333.436, 3.94, 1.7, 16.5, 24.097, 2.1, 
  60.19}, {"SWZ", "Africa", "Swaziland", "2020-07-08", 1056., 45., 14., 1., 
  910.216, 38.788, 12.067, 0.862, "", "", "", "", "", "", "", "", 
  1.160164*^6, 79.492, 21.5, 3.163, 1.845, 7738.975, "", 333.436, 3.94, 1.7, 
  16.5, 24.097, 2.1, 60.19}, {"SWE", "Europe", "Sweden", "2019-12-31", 0., 
  0., 0., 0., 0., 0., 0., 0., "", "", "", "", "", "", "", "", 1.009927*^7, 
  24.718, 41., 19.985, 13.433, 46949.283, 0.5, 133.982, 4.79, 18.8, 18.9, "", 
  2.22, 82.8}, {"SWE", "Europe", "Sweden", "2020-01-01", 0., 0., 0., 0., 0., 
  0., 0., 0., "", "", "", "", "", "", "", 0., 1.009927*^7, 24.718, 41., 
  19.985, 13.433, 46949.283, 0.5, 133.982, 4.79, 18.8, 18.9, "", 2.22, 82.8}, 
 {"SWE", "Europe", "Sweden", "2020-01-02", 0., 0., 0., 0., 0., 0., 0., 0., 
  "", "", "", "", "", "", "", 0., 1.009927*^7, 24.718, 41., 19.985, 13.433, 
  46949.283, 0.5, 133.982, 4.79, 18.8, 18.9, "", 2.22, 82.8}, 
 {"SWE", "Europe", "Sweden", "2020-01-03", 0., 0., 0., 0., 0., 0., 0., 0., 
  "", "", "", "", "", "", "", 0., 1.009927*^7, 24.718, 41., 19.985, 13.433, 
  46949.283, 0.5, 133.982, 4.79, 18.8, 18.9, "", 2.22, 82.8}, 
 {"SWE", "Europe", "Sweden", "2020-01-04", 0., 0., 0., 0., 0., 0., 0., 0., 
  "", "", "", "", "", "", "", 0., 1.009927*^7, 24.718, 41., 19.985, 13.433, 
  46949.283, 0.5, 133.982, 4.79, 18.8, 18.9, "", 2.22, 82.8}, 
 {"SWE", "Europe", "Sweden", "2020-01-05", 0., 0., 0., 0., 0., 0., 0., 0., 
  "", "", "", "", "", "", "", 0., 1.009927*^7, 24.718, 41., 19.985, 13.433, 
  46949.283, 0.5, 133.982, 4.79, 18.8, 18.9, "", 2.22, 82.8}, 
 {"SWE", "Europe", "Sweden", "2020-01-06", 0., 0., 0., 0., 0., 0., 0., 0., 
  "", "", "", "", "", "", "", 0., 1.009927*^7, 24.718, 41., 19.985, 13.433, 
  46949.283, 0.5, 133.982, 4.79, 18.8, 18.9, "", 2.22, 82.8}, 
 {"SWE", "Europe", "Sweden", "2020-01-07", 0., 0., 0., 0., 0., 0., 0., 0., 
  "", "", "", "", "", "", "", 0., 1.009927*^7, 24.718, 41., 19.985, 13.433, 
  46949.283, 0.5, 133.982, 4.79, 18.8, 18.9, "", 2.22, 82.8}, 
 {"SWE", "Europe", "Sweden", "2020-01-08", 0., 0., 0., 0., 0., 0., 0., 0., 
  "", "", "", "", "", "", "", 0., 1.009927*^7, 24.718, 41., 19.985, 13.433, 
  46949.283, 0.5, 133.982, 4.79, 18.8, 18.9, "", 2.22, 82.8}, 
 {"SWE", "Europe", "Sweden", "2020-01-09", 0., 0., 0., 0., 0., 0., 0., 0., 
  "", "", "", "", "", "", "", 0., 1.009927*^7, 24.718, 41., 19.985, 13.433, 
  46949.283, 0.5, 133.982, 4.79, 18.8, 18.9, "", 2.22, 82.8}, 
 {"SWE", "Europe", "Sweden", "2020-01-10", 0., 0., 0., 0., 0., 0., 0., 0., 
  "", "", "", "", "", "", "", 0., 1.009927*^7, 24.718, 41., 19.985, 13.433, 
  46949.283, 0.5, 133.982, 4.79, 18.8, 18.9, "", 2.22, 82.8}, 
 {"SWE", "Europe", "Sweden", "2020-01-11", 0., 0., 0., 0., 0., 0., 0., 0., 
  "", "", "", "", "", "", "", 0., 1.009927*^7, 24.718, 41., 19.985, 13.433, 
  46949.283, 0.5, 133.982, 4.79, 18.8, 18.9, "", 2.22, 82.8}, 
 {"SWE", "Europe", "Sweden", "2020-01-12", 0., 0., 0., 0., 0., 0., 0., 0., 
  "", "", "", "", "", "", "", 0., 1.009927*^7, 24.718, 41., 19.985, 13.433, 
  46949.283, 0.5, 133.982, 4.79, 18.8, 18.9, "", 2.22, 82.8}, 
 {"SWE", "Europe", "Sweden", "2020-01-13", 0., 0., 0., 0., 0., 0., 0., 0., 
  "", "", "", "", "", "", "", 0., 1.009927*^7, 24.718, 41., 19.985, 13.433, 
  46949.283, 0.5, 133.982, 4.79, 18.8, 18.9, "", 2.22, 82.8}, 
 {"SWE", "Europe", "Sweden", "2020-01-14", 0., 0., 0., 0., 0., 0., 0., 0., 
  "", "", "", "", "", "", "", 0., 1.009927*^7, 24.718, 41., 19.985, 13.433, 
  46949.283, 0.5, 133.982, 4.79, 18.8, 18.9, "", 2.22, 82.8}, 
 {"SWE", "Europe", "Sweden", "2020-01-15", 0., 0., 0., 0., 0., 0., 0., 0., 
  "", "", "", "", "", "", "", 0., 1.009927*^7, 24.718, 41., 19.985, 13.433, 
  46949.283, 0.5, 133.982, 4.79, 18.8, 18.9, "", 2.22, 82.8}, 
 {"SWE", "Europe", "Sweden", "2020-01-16", 0., 0., 0., 0., 0., 0., 0., 0., 
  "", "", "", "", "", "", "", 0., 1.009927*^7, 24.718, 41., 19.985, 13.433, 
  46949.283, 0.5, 133.982, 4.79, 18.8, 18.9, "", 2.22, 82.8}, 
 {"SWE", "Europe", "Sweden", "2020-01-17", 0., 0., 0., 0., 0., 0., 0., 0., 
  "", "", "", "", "", "", "", 0., 1.009927*^7, 24.718, 41., 19.985, 13.433, 
  46949.283, 0.5, 133.982, 4.79, 18.8, 18.9, "", 2.22, 82.8}, 
 {"SWE", "Europe", "Sweden", "2020-01-18", 0., 0., 0., 0., 0., 0., 0., 0., 
  "", "", "", "", "", "", "", 0., 1.009927*^7, 24.718, 41., 19.985, 13.433, 
  46949.283, 0.5, 133.982, 4.79, 18.8, 18.9, "", 2.22, 82.8}, 
 {"SWE", "Europe", "Sweden", "2020-01-19", 0., 0., 0., 0., 0., 0., 0., 0., 
  "", "", "", "", "", "", "", 0., 1.009927*^7, 24.718, 41., 19.985, 13.433, 
  46949.283, 0.5, 133.982, 4.79, 18.8, 18.9, "", 2.22, 82.8}, 
 {"SWE", "Europe", "Sweden", "2020-01-20", 0., 0., 0., 0., 0., 0., 0., 0., 
  "", "", "", "", "", "", "", 0., 1.009927*^7, 24.718, 41., 19.985, 13.433, 
  46949.283, 0.5, 133.982, 4.79, 18.8, 18.9, "", 2.22, 82.8}, 
 {"SWE", "Europe", "Sweden", "2020-01-21", 0., 0., 0., 0., 0., 0., 0., 0., 
  "", "", "", "", "", "", "", 0., 1.009927*^7, 24.718, 41., 19.985, 13.433, 
  46949.283, 0.5, 133.982, 4.79, 18.8, 18.9, "", 2.22, 82.8}, 
 {"SWE", "Europe", "Sweden", "2020-01-22", 0., 0., 0., 0., 0., 0., 0., 0., 
  "", "", "", "", "", "", "", 0., 1.009927*^7, 24.718, 41., 19.985, 13.433, 
  46949.283, 0.5, 133.982, 4.79, 18.8, 18.9, "", 2.22, 82.8}, 
 {"SWE", "Europe", "Sweden", "2020-01-23", 0., 0., 0., 0., 0., 0., 0., 0., 
  "", "", "", "", "", "", "", 0., 1.009927*^7, 24.718, 41., 19.985, 13.433, 
  46949.283, 0.5, 133.982, 4.79, 18.8, 18.9, "", 2.22, 82.8}, 
 {"SWE", "Europe", "Sweden", "2020-01-24", 0., 0., 0., 0., 0., 0., 0., 0., 
  "", "", "", "", "", "", "", 0., 1.009927*^7, 24.718, 41., 19.985, 13.433, 
  46949.283, 0.5, 133.982, 4.79, 18.8, 18.9, "", 2.22, 82.8}, 
 {"SWE", "Europe", "Sweden", "2020-01-25", 0., 0., 0., 0., 0., 0., 0., 0., 
  "", "", "", "", "", "", "", 0., 1.009927*^7, 24.718, 41., 19.985, 13.433, 
  46949.283, 0.5, 133.982, 4.79, 18.8, 18.9, "", 2.22, 82.8}, 
 {"SWE", "Europe", "Sweden", "2020-01-26", 0., 0., 0., 0., 0., 0., 0., 0., 
  "", "", "", "", "", "", "", 0., 1.009927*^7, 24.718, 41., 19.985, 13.433, 
  46949.283, 0.5, 133.982, 4.79, 18.8, 18.9, "", 2.22, 82.8}, 
 {"SWE", "Europe", "Sweden", "2020-01-27", 0., 0., 0., 0., 0., 0., 0., 0., 
  "", "", "", "", "", "", "", 0., 1.009927*^7, 24.718, 41., 19.985, 13.433, 
  46949.283, 0.5, 133.982, 4.79, 18.8, 18.9, "", 2.22, 82.8}, 
 {"SWE", "Europe", "Sweden", "2020-01-28", 0., 0., 0., 0., 0., 0., 0., 0., 
  "", "", "", "", "", "", "", 0., 1.009927*^7, 24.718, 41., 19.985, 13.433, 
  46949.283, 0.5, 133.982, 4.79, 18.8, 18.9, "", 2.22, 82.8}, 
 {"SWE", "Europe", "Sweden", "2020-01-29", 0., 0., 0., 0., 0., 0., 0., 0., 
  "", "", "", "", "", "", "", 0., 1.009927*^7, 24.718, 41., 19.985, 13.433, 
  46949.283, 0.5, 133.982, 4.79, 18.8, 18.9, "", 2.22, 82.8}, 
 {"SWE", "Europe", "Sweden", "2020-01-30", 0., 0., 0., 0., 0., 0., 0., 0., 
  "", "", "", "", "", "", "", 0., 1.009927*^7, 24.718, 41., 19.985, 13.433, 
  46949.283, 0.5, 133.982, 4.79, 18.8, 18.9, "", 2.22, 82.8}, 
 {"SWE", "Europe", "Sweden", "2020-01-31", 0., 0., 0., 0., 0., 0., 0., 0., 
  "", "", "", "", "", "", "", 0., 1.009927*^7, 24.718, 41., 19.985, 13.433, 
  46949.283, 0.5, 133.982, 4.79, 18.8, 18.9, "", 2.22, 82.8}, 
 {"SWE", "Europe", "Sweden", "2020-02-01", 1., 1., 0., 0., 0.099, 0.099, 0., 
  0., "", "", "", "", "", "", "", 0., 1.009927*^7, 24.718, 41., 19.985, 
  13.433, 46949.283, 0.5, 133.982, 4.79, 18.8, 18.9, "", 2.22, 82.8}, 
 {"SWE", "Europe", "Sweden", "2020-02-02", 1., 0., 0., 0., 0.099, 0., 0., 0., 
  "", "", "", "", "", "", "", 0., 1.009927*^7, 24.718, 41., 19.985, 13.433, 
  46949.283, 0.5, 133.982, 4.79, 18.8, 18.9, "", 2.22, 82.8}, 
 {"SWE", "Europe", "Sweden", "2020-02-03", 1., 0., 0., 0., 0.099, 0., 0., 0., 
  "", "", "", "", "", "", "", 0., 1.009927*^7, 24.718, 41., 19.985, 13.433, 
  46949.283, 0.5, 133.982, 4.79, 18.8, 18.9, "", 2.22, 82.8}, 
 {"SWE", "Europe", "Sweden", "2020-02-04", 1., 0., 0., 0., 0.099, 0., 0., 0., 
  "", "", "", "", "", "", "", 0., 1.009927*^7, 24.718, 41., 19.985, 13.433, 
  46949.283, 0.5, 133.982, 4.79, 18.8, 18.9, "", 2.22, 82.8}, 
 {"SWE", "Europe", "Sweden", "2020-02-05", 1., 0., 0., 0., 0.099, 0., 0., 0., 
  "", "", "", "", "", "", "", 0., 1.009927*^7, 24.718, 41., 19.985, 13.433, 
  46949.283, 0.5, 133.982, 4.79, 18.8, 18.9, "", 2.22, 82.8}, 
 {"SWE", "Europe", "Sweden", "2020-02-06", 1., 0., 0., 0., 0.099, 0., 0., 0., 
  "", "", "", "", "", "", "", 0., 1.009927*^7, 24.718, 41., 19.985, 13.433, 
  46949.283, 0.5, 133.982, 4.79, 18.8, 18.9, "", 2.22, 82.8}, 
 {"SWE", "Europe", "Sweden", "2020-02-07", 1., 0., 0., 0., 0.099, 0., 0., 0., 
  "", "", "", "", "", "", "", 0., 1.009927*^7, 24.718, 41., 19.985, 13.433, 
  46949.283, 0.5, 133.982, 4.79, 18.8, 18.9, "", 2.22, 82.8}, 
 {"SWE", "Europe", "Sweden", "2020-02-08", 1., 0., 0., 0., 0.099, 0., 0., 0., 
  "", "", "", "", "", "", "", 0., 1.009927*^7, 24.718, 41., 19.985, 13.433, 
  46949.283, 0.5, 133.982, 4.79, 18.8, 18.9, "", 2.22, 82.8}, 
 {"SWE", "Europe", "Sweden", "2020-02-09", 1., 0., 0., 0., 0.099, 0., 0., 0., 
  "", "", "", "", "", "", "", 0., 1.009927*^7, 24.718, 41., 19.985, 13.433, 
  46949.283, 0.5, 133.982, 4.79, 18.8, 18.9, "", 2.22, 82.8}, 
 {"SWE", "Europe", "Sweden", "2020-02-10", 1., 0., 0., 0., 0.099, 0., 0., 0., 
  "", "", "", "", "", "", "", 0., 1.009927*^7, 24.718, 41., 19.985, 13.433, 
  46949.283, 0.5, 133.982, 4.79, 18.8, 18.9, "", 2.22, 82.8}, 
 {"SWE", "Europe", "Sweden", "2020-02-11", 1., 0., 0., 0., 0.099, 0., 0., 0., 
  "", "", "", "", "", "", "", 0., 1.009927*^7, 24.718, 41., 19.985, 13.433, 
  46949.283, 0.5, 133.982, 4.79, 18.8, 18.9, "", 2.22, 82.8}, 
 {"SWE", "Europe", "Sweden", "2020-02-12", 1., 0., 0., 0., 0.099, 0., 0., 0., 
  "", "", "", "", "", "", "", 0., 1.009927*^7, 24.718, 41., 19.985, 13.433, 
  46949.283, 0.5, 133.982, 4.79, 18.8, 18.9, "", 2.22, 82.8}, 
 {"SWE", "Europe", "Sweden", "2020-02-13", 1., 0., 0., 0., 0.099, 0., 0., 0., 
  "", "", "", "", "", "", "", 0., 1.009927*^7, 24.718, 41., 19.985, 13.433, 
  46949.283, 0.5, 133.982, 4.79, 18.8, 18.9, "", 2.22, 82.8}, 
 {"SWE", "Europe", "Sweden", "2020-02-14", 1., 0., 0., 0., 0.099, 0., 0., 0., 
  "", "", "", "", "", "", "", 0., 1.009927*^7, 24.718, 41., 19.985, 13.433, 
  46949.283, 0.5, 133.982, 4.79, 18.8, 18.9, "", 2.22, 82.8}, 
 {"SWE", "Europe", "Sweden", "2020-02-15", 1., 0., 0., 0., 0.099, 0., 0., 0., 
  "", "", "", "", "", "", "", 0., 1.009927*^7, 24.718, 41., 19.985, 13.433, 
  46949.283, 0.5, 133.982, 4.79, 18.8, 18.9, "", 2.22, 82.8}, 
 {"SWE", "Europe", "Sweden", "2020-02-16", 1., 0., 0., 0., 0.099, 0., 0., 0., 
  "", "", "", "", "", "", "", 0., 1.009927*^7, 24.718, 41., 19.985, 13.433, 
  46949.283, 0.5, 133.982, 4.79, 18.8, 18.9, "", 2.22, 82.8}, 
 {"SWE", "Europe", "Sweden", "2020-02-17", 1., 0., 0., 0., 0.099, 0., 0., 0., 
  "", "", "", "", "", "", "", 0., 1.009927*^7, 24.718, 41., 19.985, 13.433, 
  46949.283, 0.5, 133.982, 4.79, 18.8, 18.9, "", 2.22, 82.8}, 
 {"SWE", "Europe", "Sweden", "2020-02-18", 1., 0., 0., 0., 0.099, 0., 0., 0., 
  "", "", "", "", "", "", "", 0., 1.009927*^7, 24.718, 41., 19.985, 13.433, 
  46949.283, 0.5, 133.982, 4.79, 18.8, 18.9, "", 2.22, 82.8}, 
 {"SWE", "Europe", "Sweden", "2020-02-19", 1., 0., 0., 0., 0.099, 0., 0., 0., 
  "", "", "", "", "", "", "", 0., 1.009927*^7, 24.718, 41., 19.985, 13.433, 
  46949.283, 0.5, 133.982, 4.79, 18.8, 18.9, "", 2.22, 82.8}, 
 {"SWE", "Europe", "Sweden", "2020-02-20", 1., 0., 0., 0., 0.099, 0., 0., 0., 
  "", "", "", "", "", "", "", 0., 1.009927*^7, 24.718, 41., 19.985, 13.433, 
  46949.283, 0.5, 133.982, 4.79, 18.8, 18.9, "", 2.22, 82.8}, 
 {"SWE", "Europe", "Sweden", "2020-02-21", 1., 0., 0., 0., 0.099, 0., 0., 0., 
  "", "", "", "", "", "", "", 0., 1.009927*^7, 24.718, 41., 19.985, 13.433, 
  46949.283, 0.5, 133.982, 4.79, 18.8, 18.9, "", 2.22, 82.8}, 
 {"SWE", "Europe", "Sweden", "2020-02-22", 1., 0., 0., 0., 0.099, 0., 0., 0., 
  "", "", "", "", "", "", "", 0., 1.009927*^7, 24.718, 41., 19.985, 13.433, 
  46949.283, 0.5, 133.982, 4.79, 18.8, 18.9, "", 2.22, 82.8}, 
 {"SWE", "Europe", "Sweden", "2020-02-23", 1., 0., 0., 0., 0.099, 0., 0., 0., 
  180., "", 0.018, "", "", "", "people tested", 0., 1.009927*^7, 24.718, 41., 
  19.985, 13.433, 46949.283, 0.5, 133.982, 4.79, 18.8, 18.9, "", 2.22, 82.8}, 
 {"SWE", "Europe", "Sweden", "2020-02-24", 1., 0., 0., 0., 0.099, 0., 0., 0., 
  "", "", "", "", "", "", "people tested", 0., 1.009927*^7, 24.718, 41., 
  19.985, 13.433, 46949.283, 0.5, 133.982, 4.79, 18.8, 18.9, "", 2.22, 82.8}, 
 {"SWE", "Europe", "Sweden", "2020-02-25", 1., 0., 0., 0., 0.099, 0., 0., 0., 
  "", "", "", "", "", "", "people tested", 0., 1.009927*^7, 24.718, 41., 
  19.985, 13.433, 46949.283, 0.5, 133.982, 4.79, 18.8, 18.9, "", 2.22, 82.8}, 
 {"SWE", "Europe", "Sweden", "2020-02-26", 1., 0., 0., 0., 0.099, 0., 0., 0., 
  "", "", "", "", "", "", "people tested", 0., 1.009927*^7, 24.718, 41., 
  19.985, 13.433, 46949.283, 0.5, 133.982, 4.79, 18.8, 18.9, "", 2.22, 82.8}, 
 {"SWE", "Europe", "Sweden", "2020-02-27", 2., 1., 0., 0., 0.198, 0.099, 0., 
  0., "", "", "", "", "", "", "people tested", 0., 1.009927*^7, 24.718, 41., 
  19.985, 13.433, 46949.283, 0.5, 133.982, 4.79, 18.8, 18.9, "", 2.22, 82.8}, 
 {"SWE", "Europe", "Sweden", "2020-02-28", 7., 5., 0., 0., 0.693, 0.495, 0., 
  0., "", "", "", "", "", "", "people tested", 0., 1.009927*^7, 24.718, 41., 
  19.985, 13.433, 46949.283, 0.5, 133.982, 4.79, 18.8, 18.9, "", 2.22, 82.8}, 
 {"SWE", "Europe", "Sweden", "2020-02-29", 12., 5., 0., 0., 1.188, 0.495, 0., 
  0., "", "", "", "", "", "", "people tested", 0., 1.009927*^7, 24.718, 41., 
  19.985, 13.433, 46949.283, 0.5, 133.982, 4.79, 18.8, 18.9, "", 2.22, 82.8}, 
 {"SWE", "Europe", "Sweden", "2020-03-01", 13., 1., 0., 0., 1.287, 0.099, 0., 
  0., 932., "", 0.092, "", 107., 0.011, "people tested", 0., 1.009927*^7, 
  24.718, 41., 19.985, 13.433, 46949.283, 0.5, 133.982, 4.79, 18.8, 18.9, "", 
  2.22, 82.8}, {"SWE", "Europe", "Sweden", "2020-03-02", 14., 1., 0., 0., 
  1.386, 0.099, 0., 0., "", "", "", "", 180., 0.018, "people tested", 0., 
  1.009927*^7, 24.718, 41., 19.985, 13.433, 46949.283, 0.5, 133.982, 4.79, 
  18.8, 18.9, "", 2.22, 82.8}, {"SWE", "Europe", "Sweden", "2020-03-03", 15., 
  1., 0., 0., 1.485, 0.099, 0., 0., "", "", "", "", 252., 0.025, 
  "people tested", 0., 1.009927*^7, 24.718, 41., 19.985, 13.433, 46949.283, 
  0.5, 133.982, 4.79, 18.8, 18.9, "", 2.22, 82.8}, 
 {"SWE", "Europe", "Sweden", "2020-03-04", 24., 9., 0., 0., 2.376, 0.891, 0., 
  0., "", "", "", "", 325., 0.032, "people tested", 0., 1.009927*^7, 24.718, 
  41., 19.985, 13.433, 46949.283, 0.5, 133.982, 4.79, 18.8, 18.9, "", 2.22, 
  82.8}, {"SWE", "Europe", "Sweden", "2020-03-05", 35., 11., 0., 0., 3.466, 
  1.089, 0., 0., "", "", "", "", 397., 0.039, "people tested", 0., 
  1.009927*^7, 24.718, 41., 19.985, 13.433, 46949.283, 0.5, 133.982, 4.79, 
  18.8, 18.9, "", 2.22, 82.8}, {"SWE", "Europe", "Sweden", "2020-03-06", 61., 
  26., 0., 0., 6.04, 2.574, 0., 0., "", "", "", "", 470., 0.047, 
  "people tested", 0., 1.009927*^7, 24.718, 41., 19.985, 13.433, 46949.283, 
  0.5, 133.982, 4.79, 18.8, 18.9, "", 2.22, 82.8}, 
 {"SWE", "Europe", "Sweden", "2020-03-07", 137., 76., 0., 0., 13.565, 7.525, 
  0., 0., "", "", "", "", 542., 0.054, "people tested", 0., 1.009927*^7, 
  24.718, 41., 19.985, 13.433, 46949.283, 0.5, 133.982, 4.79, 18.8, 18.9, "", 
  2.22, 82.8}, {"SWE", "Europe", "Sweden", "2020-03-08", 161., 24., 0., 0., 
  15.942, 2.376, 0., 0., 5234., "", 0.518, "", 615., 0.061, "people tested", 
  0., 1.009927*^7, 24.718, 41., 19.985, 13.433, 46949.283, 0.5, 133.982, 
  4.79, 18.8, 18.9, "", 2.22, 82.8}, {"SWE", "Europe", "Sweden", 
  "2020-03-09", 203., 42., 0., 0., 20.1, 4.159, 0., 0., "", "", "", "", 710., 
  0.07, "people tested", 11.11, 1.009927*^7, 24.718, 41., 19.985, 13.433, 
  46949.283, 0.5, 133.982, 4.79, 18.8, 18.9, "", 2.22, 82.8}, 
 {"SWE", "Europe", "Sweden", "2020-03-10", 248., 45., 0., 0., 24.556, 4.456, 
  0., 0., "", "", "", "", 806., 0.08, "people tested", 11.11, 1.009927*^7, 
  24.718, 41., 19.985, 13.433, 46949.283, 0.5, 133.982, 4.79, 18.8, 18.9, "", 
  2.22, 82.8}, {"SWE", "Europe", "Sweden", "2020-03-11", 326., 78., 0., 0., 
  32.28, 7.723, 0., 0., "", "", "", "", 902., 0.089, "people tested", 11.11, 
  1.009927*^7, 24.718, 41., 19.985, 13.433, 46949.283, 0.5, 133.982, 4.79, 
  18.8, 18.9, "", 2.22, 82.8}, {"SWE", "Europe", "Sweden", "2020-03-12", 
  462., 136., 1., 1., 45.746, 13.466, 0.099, 0.099, "", "", "", "", 997., 
  0.099, "people tested", 16.67, 1.009927*^7, 24.718, 41., 19.985, 13.433, 
  46949.283, 0.5, 133.982, 4.79, 18.8, 18.9, "", 2.22, 82.8}, 
 {"SWE", "Europe", "Sweden", "2020-03-13", 620., 158., 1., 0., 61.391, 
  15.645, 0.099, 0., "", "", "", "", 1093., 0.108, "people tested", 16.67, 
  1.009927*^7, 24.718, 41., 19.985, 13.433, 46949.283, 0.5, 133.982, 4.79, 
  18.8, 18.9, "", 2.22, 82.8}, {"SWE", "Europe", "Sweden", "2020-03-14", 
  775., 155., 1., 0., 76.738, 15.348, 0.099, 0., "", "", "", "", 1189., 
  0.118, "people tested", 16.67, 1.009927*^7, 24.718, 41., 19.985, 13.433, 
  46949.283, 0.5, 133.982, 4.79, 18.8, 18.9, "", 2.22, 82.8}, 
 {"SWE", "Europe", "Sweden", "2020-03-15", 924., 149., 1., 0., 91.492, 
  14.754, 0.099, 0., 14224., "", 1.408, "", 1284., 0.127, "people tested", 
  16.67, 1.009927*^7, 24.718, 41., 19.985, 13.433, 46949.283, 0.5, 133.982, 
  4.79, 18.8, 18.9, "", 2.22, 82.8}, {"SWE", "Europe", "Sweden", 
  "2020-03-16", 1032., 108., 3., 2., 102.186, 10.694, 0.297, 0.198, "", "", 
  "", "", 1313., 0.13, "people tested", 16.67, 1.009927*^7, 24.718, 41., 
  19.985, 13.433, 46949.283, 0.5, 133.982, 4.79, 18.8, 18.9, "", 2.22, 82.8}, 
 {"SWE", "Europe", "Sweden", "2020-03-17", 1121., 89., 7., 4., 110.998, 
  8.813, 0.693, 0.396, "", "", "", "", 1342., 0.133, "people tested", 16.67, 
  1.009927*^7, 24.718, 41., 19.985, 13.433, 46949.283, 0.5, 133.982, 4.79, 
  18.8, 18.9, "", 2.22, 82.8}, {"SWE", "Europe", "Sweden", "2020-03-18", 
  1167., 46., 8., 1., 115.553, 4.555, 0.792, 0.099, "", "", "", "", 1371., 
  0.136, "people tested", 20.37, 1.009927*^7, 24.718, 41., 19.985, 13.433, 
  46949.283, 0.5, 133.982, 4.79, 18.8, 18.9, "", 2.22, 82.8}, 
 {"SWE", "Europe", "Sweden", "2020-03-19", 1301., 134., 10., 2., 128.821, 
  13.268, 0.99, 0.198, "", "", "", "", 1400., 0.139, "people tested", 28.7, 
  1.009927*^7, 24.718, 41., 19.985, 13.433, 46949.283, 0.5, 133.982, 4.79, 
  18.8, 18.9, "", 2.22, 82.8}, {"SWE", "Europe", "Sweden", "2020-03-20", 
  1423., 122., 10., 0., 140.901, 12.08, 0.99, 0., "", "", "", "", 1429., 
  0.141, "people tested", 28.7, 1.009927*^7, 24.718, 41., 19.985, 13.433, 
  46949.283, 0.5, 133.982, 4.79, 18.8, 18.9, "", 2.22, 82.8}, 
 {"SWE", "Europe", "Sweden", "2020-03-21", 1623., 200., 16., 6., 160.705, 
  19.803, 1.584, 0.594, "", "", "", "", 1457., 0.144, "people tested", 28.7, 
  1.009927*^7, 24.718, 41., 19.985, 13.433, 46949.283, 0.5, 133.982, 4.79, 
  18.8, 18.9, "", 2.22, 82.8}, {"SWE", "Europe", "Sweden", "2020-03-22", 
  1746., 123., 20., 4., 172.884, 12.179, 1.98, 0.396, 24628., "", 2.439, "", 
  1486., 0.147, "people tested", 28.7, 1.009927*^7, 24.718, 41., 19.985, 
  13.433, 46949.283, 0.5, 133.982, 4.79, 18.8, 18.9, "", 2.22, 82.8}, 
 {"SWE", "Europe", "Sweden", "2020-03-23", 1906., 160., 21., 1., 188.727, 
  15.843, 2.079, 0.099, "", "", "", "", 1526., 0.151, "people tested", 28.7, 
  1.009927*^7, 24.718, 41., 19.985, 13.433, 46949.283, 0.5, 133.982, 4.79, 
  18.8, 18.9, "", 2.22, 82.8}, {"SWE", "Europe", "Sweden", "2020-03-24", 
  2016., 110., 25., 4., 199.618, 10.892, 2.475, 0.396, "", "", "", "", 1566., 
  0.155, "people tested", 28.7, 1.009927*^7, 24.718, 41., 19.985, 13.433, 
  46949.283, 0.5, 133.982, 4.79, 18.8, 18.9, "", 2.22, 82.8}, 
 {"SWE", "Europe", "Sweden", "2020-03-25", 2272., 256., 36., 11., 224.967, 
  25.348, 3.565, 1.089, "", "", "", "", 1605., 0.159, "people tested", 32.41, 
  1.009927*^7, 24.718, 41., 19.985, 13.433, 46949.283, 0.5, 133.982, 4.79, 
  18.8, 18.9, "", 2.22, 82.8}, {"SWE", "Europe", "Sweden", "2020-03-26", 
  2510., 238., 42., 6., 248.533, 23.566, 4.159, 0.594, "", "", "", "", 1645., 
  0.163, "people tested", 32.41, 1.009927*^7, 24.718, 41., 19.985, 13.433, 
  46949.283, 0.5, 133.982, 4.79, 18.8, 18.9, "", 2.22, 82.8}, 
 {"SWE", "Europe", "Sweden", "2020-03-27", 2806., 296., 66., 24., 277.842, 
  29.309, 6.535, 2.376, "", "", "", "", 1685., 0.167, "people tested", 32.41, 
  1.009927*^7, 24.718, 41., 19.985, 13.433, 46949.283, 0.5, 133.982, 4.79, 
  18.8, 18.9, "", 2.22, 82.8}, {"SWE", "Europe", "Sweden", "2020-03-28", 
  3046., 240., 92., 26., 301.606, 23.764, 9.11, 2.574, "", "", "", "", 1724., 
  0.171, "people tested", 32.41, 1.009927*^7, 24.718, 41., 19.985, 13.433, 
  46949.283, 0.5, 133.982, 4.79, 18.8, 18.9, "", 2.22, 82.8}, 
 {"SWE", "Europe", "Sweden", "2020-03-29", 3447., 401., 102., 10., 341.312, 
  39.706, 10.1, 0.99, 36977., "", 3.661, "", 1764., 0.175, "people tested", 
  35.19, 1.009927*^7, 24.718, 41., 19.985, 13.433, 46949.283, 0.5, 133.982, 
  4.79, 18.8, 18.9, "", 2.22, 82.8}, {"SWE", "Europe", "Sweden", 
  "2020-03-30", 3700., 253., 110., 8., 366.363, 25.051, 10.892, 0.792, "", 
  "", "", "", 1875., 0.186, "people tested", 35.19, 1.009927*^7, 24.718, 41., 
  19.985, 13.433, 46949.283, 0.5, 133.982, 4.79, 18.8, 18.9, "", 2.22, 82.8}, 
 {"SWE", "Europe", "Sweden", "2020-03-31", 4028., 328., 146., 36., 398.841, 
  32.478, 14.456, 3.565, "", "", "", "", 1986., 0.197, "people tested", 
  35.19, 1.009927*^7, 24.718, 41., 19.985, 13.433, 46949.283, 0.5, 133.982, 
  4.79, 18.8, 18.9, "", 2.22, 82.8}, {"SWE", "Europe", "Sweden", 
  "2020-04-01", 4435., 407., 180., 34., 439.141, 40.3, 17.823, 3.367, "", "", 
  "", "", 2097., 0.208, "people tested", 40.74, 1.009927*^7, 24.718, 41., 
  19.985, 13.433, 46949.283, 0.5, 133.982, 4.79, 18.8, 18.9, "", 2.22, 82.8}, 
 {"SWE", "Europe", "Sweden", "2020-04-02", 4947., 512., 239., 59., 489.837, 
  50.697, 23.665, 5.842, "", "", "", "", 2208., 0.219, "people tested", 
  40.74, 1.009927*^7, 24.718, 41., 19.985, 13.433, 46949.283, 0.5, 133.982, 
  4.79, 18.8, 18.9, "", 2.22, 82.8}, {"SWE", "Europe", "Sweden", 
  "2020-04-03", 5466., 519., 282., 43., 541.227, 51.39, 27.923, 4.258, "", 
  "", "", "", 2319., 0.23, "people tested", 40.74, 1.009927*^7, 24.718, 41., 
  19.985, 13.433, 46949.283, 0.5, 133.982, 4.79, 18.8, 18.9, "", 2.22, 82.8}, 
 {"SWE", "Europe", "Sweden", "2020-04-04", 6078., 612., 333., 51., 601.826, 
  60.598, 32.973, 5.05, "", "", "", "", 2430., 0.241, "people tested", 46.3, 
  1.009927*^7, 24.718, 41., 19.985, 13.433, 46949.283, 0.5, 133.982, 4.79, 
  18.8, 18.9, "", 2.22, 82.8}, {"SWE", "Europe", "Sweden", "2020-04-05", 
  6443., 365., 373., 40., 637.967, 36.141, 36.933, 3.961, 54760., "", 5.422, 
  "", 2540., 0.252, "people tested", 46.3, 1.009927*^7, 24.718, 41., 19.985, 
  13.433, 46949.283, 0.5, 133.982, 4.79, 18.8, 18.9, "", 2.22, 82.8}, 
 {"SWE", "Europe", "Sweden", "2020-04-06", 6830., 387., 401., 28., 676.287, 
  38.32, 39.706, 2.772, "", "", "", "", 2583., 0.256, "people tested", 46.3, 
  1.009927*^7, 24.718, 41., 19.985, 13.433, 46949.283, 0.5, 133.982, 4.79, 
  18.8, 18.9, "", 2.22, 82.8}, {"SWE", "Europe", "Sweden", "2020-04-07", 
  7206., 376., 477., 76., 713.517, 37.23, 47.231, 7.525, "", "", "", "", 
  2626., 0.26, "people tested", 46.3, 1.009927*^7, 24.718, 41., 19.985, 
  13.433, 46949.283, 0.5, 133.982, 4.79, 18.8, 18.9, "", 2.22, 82.8}, 
 {"SWE", "Europe", "Sweden", "2020-04-08", 7693., 487., 591., 114., 761.738, 
  48.221, 58.519, 11.288, "", "", "", "", 2669., 0.264, "people tested", 
  46.3, 1.009927*^7, 24.718, 41., 19.985, 13.433, 46949.283, 0.5, 133.982, 
  4.79, 18.8, 18.9, "", 2.22, 82.8}, {"SWE", "Europe", "Sweden", 
  "2020-04-09", 8419., 726., 687., 96., 833.625, 71.886, 68.025, 9.506, "", 
  "", "", "", 2712., 0.269, "people tested", 46.3, 1.009927*^7, 24.718, 41., 
  19.985, 13.433, 46949.283, 0.5, 133.982, 4.79, 18.8, 18.9, "", 2.22, 82.8}, 
 {"SWE", "Europe", "Sweden", "2020-04-10", 9141., 722., 793., 106., 905.115, 
  71.49, 78.521, 10.496, "", "", "", "", 2754., 0.273, "people tested", 46.3, 
  1.009927*^7, 24.718, 41., 19.985, 13.433, 46949.283, 0.5, 133.982, 4.79, 
  18.8, 18.9, "", 2.22, 82.8}, {"SWE", "Europe", "Sweden", "2020-04-11", 
  9685., 544., 870., 77., 958.98, 53.865, 86.145, 7.624, "", "", "", "", 
  2797., 0.277, "people tested", 46.3, 1.009927*^7, 24.718, 41., 19.985, 
  13.433, 46949.283, 0.5, 133.982, 4.79, 18.8, 18.9, "", 2.22, 82.8}, 
 {"SWE", "Europe", "Sweden", "2020-04-12", 10151., 466., 887., 17., 1005.122, 
  46.142, 87.828, 1.683, 74640., "", 7.391, "", 2840., 0.281, 
  "people tested", 46.3, 1.009927*^7, 24.718, 41., 19.985, 13.433, 46949.283, 
  0.5, 133.982, 4.79, 18.8, 18.9, "", 2.22, 82.8}, 
 {"SWE", "Europe", "Sweden", "2020-04-13", 10483., 332., 899., 12., 1037.996, 
  32.874, 89.016, 1.188, "", "", "", "", 2848., 0.282, "people tested", 46.3, 
  1.009927*^7, 24.718, 41., 19.985, 13.433, 46949.283, 0.5, 133.982, 4.79, 
  18.8, 18.9, "", 2.22, 82.8}, {"SWE", "Europe", "Sweden", "2020-04-14", 
  10948., 465., 919., 20., 1084.039, 46.043, 90.997, 1.98, "", "", "", "", 
  2855., 0.283, "people tested", 46.3, 1.009927*^7, 24.718, 41., 19.985, 
  13.433, 46949.283, 0.5, 133.982, 4.79, 18.8, 18.9, "", 2.22, 82.8}, 
 {"SWE", "Europe", "Sweden", "2020-04-15", 11445., 497., 1033., 114., 
  1133.25, 49.211, 102.285, 11.288, "", "", "", "", 2863., 0.283, 
  "people tested", 46.3, 1.009927*^7, 24.718, 41., 19.985, 13.433, 46949.283, 
  0.5, 133.982, 4.79, 18.8, 18.9, "", 2.22, 82.8}, 
 {"SWE", "Europe", "Sweden", "2020-04-16", 11927., 482., 1203., 170., 
  1180.976, 47.726, 119.118, 16.833, "", "", "", "", 2870., 0.284, 
  "people tested", 46.3, 1.009927*^7, 24.718, 41., 19.985, 13.433, 46949.283, 
  0.5, 133.982, 4.79, 18.8, 18.9, "", 2.22, 82.8}, 
 {"SWE", "Europe", "Sweden", "2020-04-17", 12540., 613., 1333., 130., 
  1241.674, 60.697, 131.99, 12.872, "", "", "", "", 2878., 0.285, 
  "people tested", 46.3, 1.009927*^7, 24.718, 41., 19.985, 13.433, 46949.283, 
  0.5, 133.982, 4.79, 18.8, 18.9, "", 2.22, 82.8}, 
 {"SWE", "Europe", "Sweden", "2020-04-18", 13216., 676., 1400., 67., 
  1308.609, 66.936, 138.624, 6.634, "", "", "", "", 2886., 0.286, 
  "people tested", 46.3, 1.009927*^7, 24.718, 41., 19.985, 13.433, 46949.283, 
  0.5, 133.982, 4.79, 18.8, 18.9, "", 2.22, 82.8}, 
 {"SWE", "Europe", "Sweden", "2020-04-19", 13822., 606., 1511., 111., 
  1368.614, 60.004, 149.615, 10.991, 94893., "", 9.396, "", 2893., 0.286, 
  "people tested", 46.3, 1.009927*^7, 24.718, 41., 19.985, 13.433, 46949.283, 
  0.5, 133.982, 4.79, 18.8, 18.9, "", 2.22, 82.8}, 
 {"SWE", "Europe", "Sweden", "2020-04-20", 14385., 563., 1540., 29., 1424.36, 
  55.747, 152.486, 2.871, "", "", "", "", 2981., 0.295, "people tested", 
  46.3, 1.009927*^7, 24.718, 41., 19.985, 13.433, 46949.283, 0.5, 133.982, 
  4.79, 18.8, 18.9, "", 2.22, 82.8}, {"SWE", "Europe", "Sweden", 
  "2020-04-21", 14777., 392., 1580., 40., 1463.175, 38.815, 156.447, 3.961, 
  "", "", "", "", 3069., 0.304, "people tested", 46.3, 1.009927*^7, 24.718, 
  41., 19.985, 13.433, 46949.283, 0.5, 133.982, 4.79, 18.8, 18.9, "", 2.22, 
  82.8}, {"SWE", "Europe", "Sweden", "2020-04-22", 15322., 545., 1765., 185., 
  1517.139, 53.964, 174.765, 18.318, "", "", "", "", 3157., 0.313, 
  "people tested", 46.3, 1.009927*^7, 24.718, 41., 19.985, 13.433, 46949.283, 
  0.5, 133.982, 4.79, 18.8, 18.9, "", 2.22, 82.8}, 
 {"SWE", "Europe", "Sweden", "2020-04-23", 16004., 682., 1937., 172., 
  1584.669, 67.53, 191.796, 17.031, "", "", "", "", 3245., 0.321, 
  "people tested", 46.3, 1.009927*^7, 24.718, 41., 19.985, 13.433, 46949.283, 
  0.5, 133.982, 4.79, 18.8, 18.9, "", 2.22, 82.8}, 
 {"SWE", "Europe", "Sweden", "2020-04-24", 16755., 751., 2021., 84., 
  1659.031, 74.362, 200.113, 8.317, "", "", "", "", 3333., 0.33, 
  "people tested", 46.3, 1.009927*^7, 24.718, 41., 19.985, 13.433, 46949.283, 
  0.5, 133.982, 4.79, 18.8, 18.9, "", 2.22, 82.8}, 
 {"SWE", "Europe", "Sweden", "2020-04-25", 17567., 812., 2152., 131., 
  1739.433, 80.402, 213.085, 12.971, "", "", "", "", 3421., 0.339, 
  "people tested", 46.3, 1.009927*^7, 24.718, 41., 19.985, 13.433, 46949.283, 
  0.5, 133.982, 4.79, 18.8, 18.9, "", 2.22, 82.8}, 
 {"SWE", "Europe", "Sweden", "2020-04-26", 18177., 610., 2192., 40., 
  1799.833, 60.4, 217.045, 3.961, 119453., "", 11.828, "", 3509., 0.347, 
  "people tested", 46.3, 1.009927*^7, 24.718, 41., 19.985, 13.433, 46949.283, 
  0.5, 133.982, 4.79, 18.8, 18.9, "", 2.22, 82.8}, 
 {"SWE", "Europe", "Sweden", "2020-04-27", 18640., 463., 2194., 2., 1845.678, 
  45.845, 217.243, 0.198, "", "", "", "", 3595., 0.356, "people tested", 
  46.3, 1.009927*^7, 24.718, 41., 19.985, 13.433, 46949.283, 0.5, 133.982, 
  4.79, 18.8, 18.9, "", 2.22, 82.8}, {"SWE", "Europe", "Sweden", 
  "2020-04-28", 18926., 286., 2274., 80., 1873.997, 28.319, 225.165, 7.921, 
  "", "", "", "", 3682., 0.365, "people tested", 46.3, 1.009927*^7, 24.718, 
  41., 19.985, 13.433, 46949.283, 0.5, 133.982, 4.79, 18.8, 18.9, "", 2.22, 
  82.8}, {"SWE", "Europe", "Sweden", "2020-04-29", 19621., 695., 2355., 81., 
  1942.814, 68.817, 233.185, 8.02, "", "", "", "", 3768., 0.373, 
  "people tested", 46.3, 1.009927*^7, 24.718, 41., 19.985, 13.433, 46949.283, 
  0.5, 133.982, 4.79, 18.8, 18.9, "", 2.22, 82.8}, 
 {"SWE", "Europe", "Sweden", "2020-04-30", 20302., 681., 2462., 107., 
  2010.244, 67.431, 243.78, 10.595, "", "", "", "", 3855., 0.382, 
  "people tested", 46.3, 1.009927*^7, 24.718, 41., 19.985, 13.433, 46949.283, 
  0.5, 133.982, 4.79, 18.8, 18.9, "", 2.22, 82.8}, 
 {"SWE", "Europe", "Sweden", "2020-05-01", 21092., 790., 2586., 124., 
  2088.468, 78.223, 256.058, 12.278, "", "", "", "", 3941., 0.39, 
  "people tested", 46.3, 1.009927*^7, 24.718, 41., 19.985, 13.433, 46949.283, 
  0.5, 133.982, 4.79, 18.8, 18.9, "", 2.22, 82.8}, 
 {"SWE", "Europe", "Sweden", "2020-05-02", 21520., 428., 2653., 67., 
  2130.847, 42.379, 262.692, 6.634, "", "", "", "", 4028., 0.399, 
  "people tested", 46.3, 1.009927*^7, 24.718, 41., 19.985, 13.433, 46949.283, 
  0.5, 133.982, 4.79, 18.8, 18.9, "", 2.22, 82.8}, 
 {"SWE", "Europe", "Sweden", "2020-05-03", 22082., 562., 2669., 16., 
  2186.495, 55.648, 264.277, 1.584, 148255., "", 14.68, "", 4115., 0.407, 
  "people tested", 46.3, 1.009927*^7, 24.718, 41., 19.985, 13.433, 46949.283, 
  0.5, 133.982, 4.79, 18.8, 18.9, "", 2.22, 82.8}, 
 {"SWE", "Europe", "Sweden", "2020-05-04", 22317., 235., 2679., 10., 
  2209.764, 23.269, 265.267, 0.99, "", "", "", "", 4121., 0.408, 
  "people tested", 46.3, 1.009927*^7, 24.718, 41., 19.985, 13.433, 46949.283, 
  0.5, 133.982, 4.79, 18.8, 18.9, "", 2.22, 82.8}, 
 {"SWE", "Europe", "Sweden", "2020-05-05", 22721., 404., 2769., 90., 
  2249.767, 40.003, 274.178, 8.912, "", "", "", "", 4128., 0.409, 
  "people tested", 46.3, 1.009927*^7, 24.718, 41., 19.985, 13.433, 46949.283, 
  0.5, 133.982, 4.79, 18.8, 18.9, "", 2.22, 82.8}, 
 {"SWE", "Europe", "Sweden", "2020-05-06", 23216., 495., 2854., 85., 2298.78, 
  49.013, 282.595, 8.416, "", "", "", "", 4135., 0.409, "people tested", 
  46.3, 1.009927*^7, 24.718, 41., 19.985, 13.433, 46949.283, 0.5, 133.982, 
  4.79, 18.8, 18.9, "", 2.22, 82.8}, {"SWE", "Europe", "Sweden", 
  "2020-05-07", 23918., 702., 2941., 87., 2368.29, 69.51, 291.209, 8.614, "", 
  "", "", "", 4141., 0.41, "people tested", 46.3, 1.009927*^7, 24.718, 41., 
  19.985, 13.433, 46949.283, 0.5, 133.982, 4.79, 18.8, 18.9, "", 2.22, 82.8}, 
 {"SWE", "Europe", "Sweden", "2020-05-08", 24623., 705., 3040., 99., 
  2438.097, 69.807, 301.012, 9.803, "", "", "", "", 4148., 0.411, 
  "people tested", 46.3, 1.009927*^7, 24.718, 41., 19.985, 13.433, 46949.283, 
  0.5, 133.982, 4.79, 18.8, 18.9, "", 2.22, 82.8}, 
 {"SWE", "Europe", "Sweden", "2020-05-09", 25265., 642., 3175., 135., 
  2501.666, 63.569, 314.379, 13.367, "", "", "", "", 4155., 0.411, 
  "people tested", 46.3, 1.009927*^7, 24.718, 41., 19.985, 13.433, 46949.283, 
  0.5, 133.982, 4.79, 18.8, 18.9, "", 2.22, 82.8}, 
 {"SWE", "Europe", "Sweden", "2020-05-10", 25921., 656., 3220., 45., 
  2566.621, 64.955, 318.835, 4.456, 177384., "", 17.564, "", 4161., 0.412, 
  "people tested", 46.3, 1.009927*^7, 24.718, 41., 19.985, 13.433, 46949.283, 
  0.5, 133.982, 4.79, 18.8, 18.9, "", 2.22, 82.8}, 
 {"SWE", "Europe", "Sweden", "2020-05-11", 26322., 401., 3225., 5., 2606.327, 
  39.706, 319.33, 0.495, "", "", "", "", 4240., 0.42, "people tested", 46.3, 
  1.009927*^7, 24.718, 41., 19.985, 13.433, 46949.283, 0.5, 133.982, 4.79, 
  18.8, 18.9, "", 2.22, 82.8}, {"SWE", "Europe", "Sweden", "2020-05-12", 
  26670., 348., 3256., 31., 2640.785, 34.458, 322.4, 3.07, "", "", "", "", 
  4319., 0.428, "people tested", 46.3, 1.009927*^7, 24.718, 41., 19.985, 
  13.433, 46949.283, 0.5, 133.982, 4.79, 18.8, 18.9, "", 2.22, 82.8}, 
 {"SWE", "Europe", "Sweden", "2020-05-13", 27272., 602., 3313., 57., 
  2700.393, 59.608, 328.044, 5.644, "", "", "", "", 4398., 0.435, 
  "people tested", 46.3, 1.009927*^7, 24.718, 41., 19.985, 13.433, 46949.283, 
  0.5, 133.982, 4.79, 18.8, 18.9, "", 2.22, 82.8}, 
 {"SWE", "Europe", "Sweden", "2020-05-14", 27909., 637., 3460., 147., 
  2763.467, 63.074, 342.599, 14.556, "", "", "", "", 4478., 0.443, 
  "people tested", 46.3, 1.009927*^7, 24.718, 41., 19.985, 13.433, 46949.283, 
  0.5, 133.982, 4.79, 18.8, 18.9, "", 2.22, 82.8}, 
 {"SWE", "Europe", "Sweden", "2020-05-15", 28582., 673., 3529., 69., 
  2830.106, 66.638, 349.431, 6.832, "", "", "", "", 4557., 0.451, 
  "people tested", 46.3, 1.009927*^7, 24.718, 41., 19.985, 13.433, 46949.283, 
  0.5, 133.982, 4.79, 18.8, 18.9, "", 2.22, 82.8}, 
 {"SWE", "Europe", "Sweden", "2020-05-16", 29207., 625., 3646., 117., 
  2891.991, 61.886, 361.016, 11.585, "", "", "", "", 4636., 0.459, 
  "people tested", 46.3, 1.009927*^7, 24.718, 41., 19.985, 13.433, 46949.283, 
  0.5, 133.982, 4.79, 18.8, 18.9, "", 2.22, 82.8}, 
 {"SWE", "Europe", "Sweden", "2020-05-17", 29677., 470., 3674., 28., 
  2938.529, 46.538, 363.789, 2.772, 210387., "", 20.832, "", 4715., 0.467, 
  "people tested", 46.3, 1.009927*^7, 24.718, 41., 19.985, 13.433, 46949.283, 
  0.5, 133.982, 4.79, 18.8, 18.9, "", 2.22, 82.8}, 
 {"SWE", "Europe", "Sweden", "2020-05-18", 30143., 466., 3679., 5., 2984.671, 
  46.142, 364.284, 0.495, "", "", "", "", 4633., 0.459, "people tested", 
  46.3, 1.009927*^7, 24.718, 41., 19.985, 13.433, 46949.283, 0.5, 133.982, 
  4.79, 18.8, 18.9, "", 2.22, 82.8}, {"SWE", "Europe", "Sweden", 
  "2020-05-19", 30377., 234., 3698., 19., 3007.841, 23.17, 366.165, 1.881, 
  "", "", "", "", 4551., 0.451, "people tested", 46.3, 1.009927*^7, 24.718, 
  41., 19.985, 13.433, 46949.283, 0.5, 133.982, 4.79, 18.8, 18.9, "", 2.22, 
  82.8}, {"SWE", "Europe", "Sweden", "2020-05-20", 30799., 422., 3743., 45., 
  3049.626, 41.785, 370.621, 4.456, "", "", "", "", 4469., 0.443, 
  "people tested", 46.3, 1.009927*^7, 24.718, 41., 19.985, 13.433, 46949.283, 
  0.5, 133.982, 4.79, 18.8, 18.9, "", 2.22, 82.8}, 
 {"SWE", "Europe", "Sweden", "2020-05-21", 31523., 724., 3831., 88., 
  3121.315, 71.688, 379.334, 8.714, "", "", "", "", 4387., 0.434, 
  "people tested", 46.3, 1.009927*^7, 24.718, 41., 19.985, 13.433, 46949.283, 
  0.5, 133.982, 4.79, 18.8, 18.9, "", 2.22, 82.8}, 
 {"SWE", "Europe", "Sweden", "2020-05-22", 32172., 649., 3871., 40., 
  3185.577, 64.262, 383.295, 3.961, "", "", "", "", 4305., 0.426, 
  "people tested", 46.3, 1.009927*^7, 24.718, 41., 19.985, 13.433, 46949.283, 
  0.5, 133.982, 4.79, 18.8, 18.9, "", 2.22, 82.8}, 
 {"SWE", "Europe", "Sweden", "2020-05-23", 32809., 637., 3925., 54., 
  3248.651, 63.074, 388.642, 5.347, "", "", "", "", 4223., 0.418, 
  "people tested", 46.3, 1.009927*^7, 24.718, 41., 19.985, 13.433, 46949.283, 
  0.5, 133.982, 4.79, 18.8, 18.9, "", 2.22, 82.8}, 
 {"SWE", "Europe", "Sweden", "2020-05-24", 33188., 379., 3992., 67., 
  3286.178, 37.527, 395.276, 6.634, 239373., "", 23.702, "", 4141., 0.41, 
  "people tested", 46.3, 1.009927*^7, 24.718, 41., 19.985, 13.433, 46949.283, 
  0.5, 133.982, 4.79, 18.8, 18.9, "", 2.22, 82.8}, 
 {"SWE", "Europe", "Sweden", "2020-05-25", 33459., 271., 3998., 6., 3313.012, 
  26.834, 395.87, 0.594, "", "", "", "", 4294., 0.425, "people tested", 46.3, 
  1.009927*^7, 24.718, 41., 19.985, 13.433, 46949.283, 0.5, 133.982, 4.79, 
  18.8, 18.9, "", 2.22, 82.8}, {"SWE", "Europe", "Sweden", "2020-05-26", 
  33843., 384., 4029., 31., 3351.034, 38.023, 398.94, 3.07, "", "", "", "", 
  4446., 0.44, "people tested", 46.3, 1.009927*^7, 24.718, 41., 19.985, 
  13.433, 46949.283, 0.5, 133.982, 4.79, 18.8, 18.9, "", 2.22, 82.8}, 
 {"SWE", "Europe", "Sweden", "2020-05-27", 34440., 597., 4125., 96., 
  3410.147, 59.113, 408.445, 9.506, "", "", "", "", 4599., 0.455, 
  "people tested", 46.3, 1.009927*^7, 24.718, 41., 19.985, 13.433, 46949.283, 
  0.5, 133.982, 4.79, 18.8, 18.9, "", 2.22, 82.8}, 
 {"SWE", "Europe", "Sweden", "2020-05-28", 35088., 648., 4220., 95., 
  3474.311, 64.163, 417.852, 9.407, "", "", "", "", 4751., 0.47, 
  "people tested", 46.3, 1.009927*^7, 24.718, 41., 19.985, 13.433, 46949.283, 
  0.5, 133.982, 4.79, 18.8, 18.9, "", 2.22, 82.8}, 
 {"SWE", "Europe", "Sweden", "2020-05-29", 35727., 639., 4266., 46., 
  3537.582, 63.272, 422.407, 4.555, "", "", "", "", 4904., 0.486, 
  "people tested", 46.3, 1.009927*^7, 24.718, 41., 19.985, 13.433, 46949.283, 
  0.5, 133.982, 4.79, 18.8, 18.9, "", 2.22, 82.8}, 
 {"SWE", "Europe", "Sweden", "2020-05-30", 36476., 749., 4350., 84., 
  3611.746, 74.164, 430.724, 8.317, "", "", "", "", 5057., 0.501, 
  "people tested", 46.3, 1.009927*^7, 24.718, 41., 19.985, 13.433, 46949.283, 
  0.5, 133.982, 4.79, 18.8, 18.9, "", 2.22, 82.8}, 
 {"SWE", "Europe", "Sweden", "2020-05-31", 37113., 637., 4395., 45., 3674.82, 
  63.074, 435.18, 4.456, 275839., "", 27.313, "", 5209., 0.516, 
  "people tested", 46.3, 1.009927*^7, 24.718, 41., 19.985, 13.433, 46949.283, 
  0.5, 133.982, 4.79, 18.8, 18.9, "", 2.22, 82.8}, 
 {"SWE", "Europe", "Sweden", "2020-06-01", 37542., 429., 4395., 0., 3717.298, 
  42.478, 435.18, 0., "", "", "", "", 5426., 0.537, "people tested", 46.3, 
  1.009927*^7, 24.718, 41., 19.985, 13.433, 46949.283, 0.5, 133.982, 4.79, 
  18.8, 18.9, "", 2.22, 82.8}, {"SWE", "Europe", "Sweden", "2020-06-02", 
  37814., 272., 4403., 8., 3744.231, 26.933, 435.972, 0.792, "", "", "", "", 
  5643., 0.559, "people tested", 46.3, 1.009927*^7, 24.718, 41., 19.985, 
  13.433, 46949.283, 0.5, 133.982, 4.79, 18.8, 18.9, "", 2.22, 82.8}, 
 {"SWE", "Europe", "Sweden", "2020-06-03", 38589., 775., 4468., 65., 
  3820.969, 76.738, 442.408, 6.436, "", "", "", "", 5859., 0.58, 
  "people tested", 46.3, 1.009927*^7, 24.718, 41., 19.985, 13.433, 46949.283, 
  0.5, 133.982, 4.79, 18.8, 18.9, "", 2.22, 82.8}, 
 {"SWE", "Europe", "Sweden", "2020-06-04", 40803., 2214., 4542., 74., 
  4040.193, 219.224, 449.735, 7.327, "", "", "", "", 6076., 0.602, 
  "people tested", 46.3, 1.009927*^7, 24.718, 41., 19.985, 13.433, 46949.283, 
  0.5, 133.982, 4.79, 18.8, 18.9, "", 2.22, 82.8}, 
 {"SWE", "Europe", "Sweden", "2020-06-05", 41883., 1080., 4562., 20., 
  4147.131, 106.938, 451.716, 1.98, "", "", "", "", 6292., 0.623, 
  "people tested", 46.3, 1.009927*^7, 24.718, 41., 19.985, 13.433, 46949.283, 
  0.5, 133.982, 4.79, 18.8, 18.9, "", 2.22, 82.8}, 
 {"SWE", "Europe", "Sweden", "2020-06-06", 42939., 1056., 4639., 77., 
  4251.693, 104.562, 459.34, 7.624, "", "", "", "", 6509., 0.645, 
  "people tested", 46.3, 1.009927*^7, 24.718, 41., 19.985, 13.433, 46949.283, 
  0.5, 133.982, 4.79, 18.8, 18.9, "", 2.22, 82.8}, 
 {"SWE", "Europe", "Sweden", "2020-06-07", 43887., 948., 4656., 17., 
  4345.562, 93.868, 461.023, 1.683, 322919., "", 31.974, "", 6726., 0.666, 
  "people tested", 46.3, 1.009927*^7, 24.718, 41., 19.985, 13.433, 46949.283, 
  0.5, 133.982, 4.79, 18.8, 18.9, "", 2.22, 82.8}, 
 {"SWE", "Europe", "Sweden", "2020-06-08", 44730., 843., 4659., 3., 4429.033, 
  83.471, 461.32, 0.297, "", "", "", "", 6995., 0.693, "people tested", 46.3, 
  1.009927*^7, 24.718, 41., 19.985, 13.433, 46949.283, 0.5, 133.982, 4.79, 
  18.8, 18.9, "", 2.22, 82.8}, {"SWE", "Europe", "Sweden", "2020-06-09", 
  45133., 403., 4694., 35., 4468.937, 39.904, 464.786, 3.466, "", "", "", "", 
  7265., 0.719, "people tested", 46.3, 1.009927*^7, 24.718, 41., 19.985, 
  13.433, 46949.283, 0.5, 133.982, 4.79, 18.8, 18.9, "", 2.22, 82.8}, 
 {"SWE", "Europe", "Sweden", "2020-06-10", 45924., 791., 4717., 23., 
  4547.259, 78.322, 467.063, 2.277, "", "", "", "", 7535., 0.746, 
  "people tested", 46.3, 1.009927*^7, 24.718, 41., 19.985, 13.433, 46949.283, 
  0.5, 133.982, 4.79, 18.8, 18.9, "", 2.22, 82.8}, 
 {"SWE", "Europe", "Sweden", "2020-06-11", 46814., 890., 4795., 78., 
  4635.385, 88.125, 474.787, 7.723, "", "", "", "", 7805., 0.773, 
  "people tested", 46.3, 1.009927*^7, 24.718, 41., 19.985, 13.433, 46949.283, 
  0.5, 133.982, 4.79, 18.8, 18.9, "", 2.22, 82.8}, 
 {"SWE", "Europe", "Sweden", "2020-06-12", 48288., 1474., 4814., 19., 
  4781.336, 145.951, 476.668, 1.881, "", "", "", "", 8074., 0.799, 
  "people tested", 46.3, 1.009927*^7, 24.718, 41., 19.985, 13.433, 46949.283, 
  0.5, 133.982, 4.79, 18.8, 18.9, "", 2.22, 82.8}, 
 {"SWE", "Europe", "Sweden", "2020-06-13", 49684., 1396., 4854., 40., 
  4919.563, 138.228, 480.629, 3.961, "", "", "", "", 8344., 0.826, 
  "people tested", 40.74, 1.009927*^7, 24.718, 41., 19.985, 13.433, 
  46949.283, 0.5, 133.982, 4.79, 18.8, 18.9, "", 2.22, 82.8}, 
 {"SWE", "Europe", "Sweden", "2020-06-14", 50931., 1247., 4874., 20., 
  5043.038, 123.474, 482.609, 1.98, 383215., "", 37.945, "", 8614., 0.853, 
  "people tested", 40.74, 1.009927*^7, 24.718, 41., 19.985, 13.433, 
  46949.283, 0.5, 133.982, 4.79, 18.8, 18.9, "", 2.22, 82.8}, 
 {"SWE", "Europe", "Sweden", "2020-06-15", 51614., 683., 4874., 0., 5110.666, 
  67.629, 482.609, 0., "", "", "", "", 8645., 0.856, "people tested", 40.74, 
  1.009927*^7, 24.718, 41., 19.985, 13.433, 46949.283, 0.5, 133.982, 4.79, 
  18.8, 18.9, "", 2.22, 82.8}, {"SWE", "Europe", "Sweden", "2020-06-16", 
  52383., 769., 4891., 17., 5186.811, 76.144, 484.292, 1.683, "", "", "", "", 
  8677., 0.859, "people tested", 40.74, 1.009927*^7, 24.718, 41., 19.985, 
  13.433, 46949.283, 0.5, 133.982, 4.79, 18.8, 18.9, "", 2.22, 82.8}, 
 {"SWE", "Europe", "Sweden", "2020-06-17", 53323., 940., 4939., 48., 
  5279.887, 93.076, 489.045, 4.753, "", "", "", "", 8708., 0.862, 
  "people tested", 40.74, 1.009927*^7, 24.718, 41., 19.985, 13.433, 
  46949.283, 0.5, 133.982, 4.79, 18.8, 18.9, "", 2.22, 82.8}, 
 {"SWE", "Europe", "Sweden", "2020-06-18", 54562., 1239., 5041., 102., 
  5402.569, 122.682, 499.145, 10.1, "", "", "", "", 8740., 0.865, 
  "people tested", 40.74, 1.009927*^7, 24.718, 41., 19.985, 13.433, 
  46949.283, 0.5, 133.982, 4.79, 18.8, 18.9, "", 2.22, 82.8}, 
 {"SWE", "Europe", "Sweden", "2020-06-19", 56043., 1481., 5053., 12., 
  5549.213, 146.644, 500.333, 1.188, "", "", "", "", 8771., 0.868, 
  "people tested", 40.74, 1.009927*^7, 24.718, 41., 19.985, 13.433, 
  46949.283, 0.5, 133.982, 4.79, 18.8, 18.9, "", 2.22, 82.8}, 
 {"SWE", "Europe", "Sweden", "2020-06-20", 56043., 0., 5053., 0., 5549.213, 
  0., 500.333, 0., "", "", "", "", 8803., 0.872, "people tested", 40.74, 
  1.009927*^7, 24.718, 41., 19.985, 13.433, 46949.283, 0.5, 133.982, 4.79, 
  18.8, 18.9, "", 2.22, 82.8}, {"SWE", "Europe", "Sweden", "2020-06-21", 
  56043., 0., 5053., 0., 5549.213, 0., 500.333, 0., 445057., "", 44.068, "", 
  8835., 0.875, "people tested", 40.74, 1.009927*^7, 24.718, 41., 19.985, 
  13.433, 46949.283, 0.5, 133.982, 4.79, 18.8, 18.9, "", 2.22, 82.8}, 
 {"SWE", "Europe", "Sweden", "2020-06-22", 56043., 0., 5053., 0., 5549.213, 
  0., 500.333, 0., "", "", "", "", 9106., 0.902, "people tested", 40.74, 
  1.009927*^7, 24.718, 41., 19.985, 13.433, 46949.283, 0.5, 133.982, 4.79, 
  18.8, 18.9, "", 2.22, 82.8}, {"SWE", "Europe", "Sweden", "2020-06-23", 
  58932., 2889., 5122., 69., 5835.273, 286.06, 507.165, 6.832, "", "", "", 
  "", 9378., 0.929, "people tested", 40.74, 1.009927*^7, 24.718, 41., 19.985, 
  13.433, 46949.283, 0.5, 133.982, 4.79, 18.8, 18.9, "", 2.22, 82.8}, 
 {"SWE", "Europe", "Sweden", "2020-06-24", 60837., 1905., 5161., 39., 
  6023.901, 188.627, 511.027, 3.862, "", "", "", "", 9649., 0.955, 
  "people tested", 40.74, 1.009927*^7, 24.718, 41., 19.985, 13.433, 
  46949.283, 0.5, 133.982, 4.79, 18.8, 18.9, "", 2.22, 82.8}, 
 {"SWE", "Europe", "Sweden", "2020-06-25", 62324., 1487., 5209., 48., 
  6171.139, 147.238, 515.78, 4.753, "", "", "", "", 9921., 0.982, 
  "people tested", 40.74, 1.009927*^7, 24.718, 41., 19.985, 13.433, 
  46949.283, 0.5, 133.982, 4.79, 18.8, 18.9, "", 2.22, 82.8}, 
 {"SWE", "Europe", "Sweden", "2020-06-26", 63890., 1566., 5230., 21., 6326.2, 
  155.061, 517.859, 2.079, "", "", "", "", 10193., 1.009, "people tested", 
  40.74, 1.009927*^7, 24.718, 41., 19.985, 13.433, 46949.283, 0.5, 133.982, 
  4.79, 18.8, 18.9, "", 2.22, 82.8}, {"SWE", "Europe", "Sweden", 
  "2020-06-27", 65137., 1247., 5280., 50., 6449.674, 123.474, 522.81, 4.951, 
  "", "", "", "", 10464., 1.036, "people tested", 40.74, 1.009927*^7, 24.718, 
  41., 19.985, 13.433, 46949.283, 0.5, 133.982, 4.79, 18.8, 18.9, "", 2.22, 
  82.8}, {"SWE", "Europe", "Sweden", "2020-06-28", 65137., 0., 5280., 0., 
  6449.674, 0., 522.81, 0., 520208., "", 51.509, "", 10736., 1.063, 
  "people tested", 40.74, 1.009927*^7, 24.718, 41., 19.985, 13.433, 
  46949.283, 0.5, 133.982, 4.79, 18.8, 18.9, "", 2.22, 82.8}, 
 {"SWE", "Europe", "Sweden", "2020-06-29", 65137., 0., 5280., 0., 6449.674, 
  0., 522.81, 0., "", "", "", "", "", "", "", 40.74, 1.009927*^7, 24.718, 
  41., 19.985, 13.433, 46949.283, 0.5, 133.982, 4.79, 18.8, 18.9, "", 2.22, 
  82.8}, {"SWE", "Europe", "Sweden", "2020-06-30", 67667., 2530., 5310., 30., 
  6700.187, 250.513, 525.781, 2.971, "", "", "", "", "", "", "", 40.74, 
  1.009927*^7, 24.718, 41., 19.985, 13.433, 46949.283, 0.5, 133.982, 4.79, 
  18.8, 18.9, "", 2.22, 82.8}, {"SWE", "Europe", "Sweden", "2020-07-01", 
  68451., 784., 5333., 23., 6777.817, 77.629, 528.058, 2.277, "", "", "", "", 
  "", "", "", 40.74, 1.009927*^7, 24.718, 41., 19.985, 13.433, 46949.283, 
  0.5, 133.982, 4.79, 18.8, 18.9, "", 2.22, 82.8}, 
 {"SWE", "Europe", "Sweden", "2020-07-02", 69692., 1241., 5370., 37., 
  6900.697, 122.88, 531.722, 3.664, "", "", "", "", "", "", "", 40.74, 
  1.009927*^7, 24.718, 41., 19.985, 13.433, 46949.283, 0.5, 133.982, 4.79, 
  18.8, 18.9, "", 2.22, 82.8}, {"SWE", "Europe", "Sweden", "2020-07-03", 
  70639., 947., 5411., 41., 6994.466, 93.769, 535.781, 4.06, "", "", "", "", 
  "", "", "", 40.74, 1.009927*^7, 24.718, 41., 19.985, 13.433, 46949.283, 
  0.5, 133.982, 4.79, 18.8, 18.9, "", 2.22, 82.8}, 
 {"SWE", "Europe", "Sweden", "2020-07-04", 71419., 780., 5420., 9., 7071.699, 
  77.233, 536.672, 0.891, "", "", "", "", "", "", "", 40.74, 1.009927*^7, 
  24.718, 41., 19.985, 13.433, 46949.283, 0.5, 133.982, 4.79, 18.8, 18.9, "", 
  2.22, 82.8}, {"SWE", "Europe", "Sweden", "2020-07-05", 71419., 0., 5420., 
  0., 7071.699, 0., 536.672, 0., "", "", "", "", "", "", "", 40.74, 
  1.009927*^7, 24.718, 41., 19.985, 13.433, 46949.283, 0.5, 133.982, 4.79, 
  18.8, 18.9, "", 2.22, 82.8}, {"SWE", "Europe", "Sweden", "2020-07-06", 
  71419., 0., 5420., 0., 7071.699, 0., 536.672, 0., "", "", "", "", "", "", 
  "", 40.74, 1.009927*^7, 24.718, 41., 19.985, 13.433, 46949.283, 0.5, 
  133.982, 4.79, 18.8, 18.9, "", 2.22, 82.8}, {"SWE", "Europe", "Sweden", 
  "2020-07-07", 73061., 1642., 5433., 13., 7234.285, 162.586, 537.96, 1.287, 
  "", "", "", "", "", "", "", "", 1.009927*^7, 24.718, 41., 19.985, 13.433, 
  46949.283, 0.5, 133.982, 4.79, 18.8, 18.9, "", 2.22, 82.8}, 
 {"SWE", "Europe", "Sweden", "2020-07-08", 73344., 283., 5447., 14., 
  7262.307, 28.022, 539.346, 1.386, "", "", "", "", "", "", "", "", 
  1.009927*^7, 24.718, 41., 19.985, 13.433, 46949.283, 0.5, 133.982, 4.79, 
  18.8, 18.9, "", 2.22, 82.8}, {"CHE", "Europe", "Switzerland", "2019-12-31", 
  0., 0., 0., 0., 0., 0., 0., 0., "", "", "", "", "", "", "", "", 
  8.654618*^6, 214.243, 43.1, 18.436, 12.644, 57410.166, "", 99.739, 5.59, 
  22.6, 28.9, "", 4.53, 83.78}, {"CHE", "Europe", "Switzerland", 
  "2020-01-01", 0., 0., 0., 0., 0., 0., 0., 0., "", "", "", "", "", "", "", 
  0., 8.654618*^6, 214.243, 43.1, 18.436, 12.644, 57410.166, "", 99.739, 
  5.59, 22.6, 28.9, "", 4.53, 83.78}, {"CHE", "Europe", "Switzerland", 
  "2020-01-02", 0., 0., 0., 0., 0., 0., 0., 0., "", "", "", "", "", "", "", 
  0., 8.654618*^6, 214.243, 43.1, 18.436, 12.644, 57410.166, "", 99.739, 
  5.59, 22.6, 28.9, "", 4.53, 83.78}, {"CHE", "Europe", "Switzerland", 
  "2020-01-03", 0., 0., 0., 0., 0., 0., 0., 0., "", "", "", "", "", "", "", 
  0., 8.654618*^6, 214.243, 43.1, 18.436, 12.644, 57410.166, "", 99.739, 
  5.59, 22.6, 28.9, "", 4.53, 83.78}, {"CHE", "Europe", "Switzerland", 
  "2020-01-04", 0., 0., 0., 0., 0., 0., 0., 0., "", "", "", "", "", "", "", 
  0., 8.654618*^6, 214.243, 43.1, 18.436, 12.644, 57410.166, "", 99.739, 
  5.59, 22.6, 28.9, "", 4.53, 83.78}, {"CHE", "Europe", "Switzerland", 
  "2020-01-05", 0., 0., 0., 0., 0., 0., 0., 0., "", "", "", "", "", "", "", 
  0., 8.654618*^6, 214.243, 43.1, 18.436, 12.644, 57410.166, "", 99.739, 
  5.59, 22.6, 28.9, "", 4.53, 83.78}, {"CHE", "Europe", "Switzerland", 
  "2020-01-06", 0., 0., 0., 0., 0., 0., 0., 0., "", "", "", "", "", "", "", 
  0., 8.654618*^6, 214.243, 43.1, 18.436, 12.644, 57410.166, "", 99.739, 
  5.59, 22.6, 28.9, "", 4.53, 83.78}, {"CHE", "Europe", "Switzerland", 
  "2020-01-07", 0., 0., 0., 0., 0., 0., 0., 0., "", "", "", "", "", "", "", 
  0., 8.654618*^6, 214.243, 43.1, 18.436, 12.644, 57410.166, "", 99.739, 
  5.59, 22.6, 28.9, "", 4.53, 83.78}, {"CHE", "Europe", "Switzerland", 
  "2020-01-08", 0., 0., 0., 0., 0., 0., 0., 0., "", "", "", "", "", "", "", 
  0., 8.654618*^6, 214.243, 43.1, 18.436, 12.644, 57410.166, "", 99.739, 
  5.59, 22.6, 28.9, "", 4.53, 83.78}, {"CHE", "Europe", "Switzerland", 
  "2020-01-09", 0., 0., 0., 0., 0., 0., 0., 0., "", "", "", "", "", "", "", 
  0., 8.654618*^6, 214.243, 43.1, 18.436, 12.644, 57410.166, "", 99.739, 
  5.59, 22.6, 28.9, "", 4.53, 83.78}, {"CHE", "Europe", "Switzerland", 
  "2020-01-10", 0., 0., 0., 0., 0., 0., 0., 0., "", "", "", "", "", "", "", 
  0., 8.654618*^6, 214.243, 43.1, 18.436, 12.644, 57410.166, "", 99.739, 
  5.59, 22.6, 28.9, "", 4.53, 83.78}, {"CHE", "Europe", "Switzerland", 
  "2020-01-11", 0., 0., 0., 0., 0., 0., 0., 0., "", "", "", "", "", "", "", 
  0., 8.654618*^6, 214.243, 43.1, 18.436, 12.644, 57410.166, "", 99.739, 
  5.59, 22.6, 28.9, "", 4.53, 83.78}, {"CHE", "Europe", "Switzerland", 
  "2020-01-12", 0., 0., 0., 0., 0., 0., 0., 0., "", "", "", "", "", "", "", 
  0., 8.654618*^6, 214.243, 43.1, 18.436, 12.644, 57410.166, "", 99.739, 
  5.59, 22.6, 28.9, "", 4.53, 83.78}, {"CHE", "Europe", "Switzerland", 
  "2020-01-13", 0., 0., 0., 0., 0., 0., 0., 0., "", "", "", "", "", "", "", 
  0., 8.654618*^6, 214.243, 43.1, 18.436, 12.644, 57410.166, "", 99.739, 
  5.59, 22.6, 28.9, "", 4.53, 83.78}, {"CHE", "Europe", "Switzerland", 
  "2020-01-14", 0., 0., 0., 0., 0., 0., 0., 0., "", "", "", "", "", "", "", 
  0., 8.654618*^6, 214.243, 43.1, 18.436, 12.644, 57410.166, "", 99.739, 
  5.59, 22.6, 28.9, "", 4.53, 83.78}, {"CHE", "Europe", "Switzerland", 
  "2020-01-15", 0., 0., 0., 0., 0., 0., 0., 0., "", "", "", "", "", "", "", 
  0., 8.654618*^6, 214.243, 43.1, 18.436, 12.644, 57410.166, "", 99.739, 
  5.59, 22.6, 28.9, "", 4.53, 83.78}, {"CHE", "Europe", "Switzerland", 
  "2020-01-16", 0., 0., 0., 0., 0., 0., 0., 0., "", "", "", "", "", "", "", 
  0., 8.654618*^6, 214.243, 43.1, 18.436, 12.644, 57410.166, "", 99.739, 
  5.59, 22.6, 28.9, "", 4.53, 83.78}, {"CHE", "Europe", "Switzerland", 
  "2020-01-17", 0., 0., 0., 0., 0., 0., 0., 0., "", "", "", "", "", "", "", 
  0., 8.654618*^6, 214.243, 43.1, 18.436, 12.644, 57410.166, "", 99.739, 
  5.59, 22.6, 28.9, "", 4.53, 83.78}, {"CHE", "Europe", "Switzerland", 
  "2020-01-18", 0., 0., 0., 0., 0., 0., 0., 0., "", "", "", "", "", "", "", 
  0., 8.654618*^6, 214.243, 43.1, 18.436, 12.644, 57410.166, "", 99.739, 
  5.59, 22.6, 28.9, "", 4.53, 83.78}, {"CHE", "Europe", "Switzerland", 
  "2020-01-19", 0., 0., 0., 0., 0., 0., 0., 0., "", "", "", "", "", "", "", 
  0., 8.654618*^6, 214.243, 43.1, 18.436, 12.644, 57410.166, "", 99.739, 
  5.59, 22.6, 28.9, "", 4.53, 83.78}, {"CHE", "Europe", "Switzerland", 
  "2020-01-20", 0., 0., 0., 0., 0., 0., 0., 0., "", "", "", "", "", "", "", 
  0., 8.654618*^6, 214.243, 43.1, 18.436, 12.644, 57410.166, "", 99.739, 
  5.59, 22.6, 28.9, "", 4.53, 83.78}, {"CHE", "Europe", "Switzerland", 
  "2020-01-21", 0., 0., 0., 0., 0., 0., 0., 0., "", "", "", "", "", "", "", 
  0., 8.654618*^6, 214.243, 43.1, 18.436, 12.644, 57410.166, "", 99.739, 
  5.59, 22.6, 28.9, "", 4.53, 83.78}, {"CHE", "Europe", "Switzerland", 
  "2020-01-22", 0., 0., 0., 0., 0., 0., 0., 0., "", "", "", "", "", "", "", 
  0., 8.654618*^6, 214.243, 43.1, 18.436, 12.644, 57410.166, "", 99.739, 
  5.59, 22.6, 28.9, "", 4.53, 83.78}, {"CHE", "Europe", "Switzerland", 
  "2020-01-23", 0., 0., 0., 0., 0., 0., 0., 0., "", "", "", "", "", "", "", 
  0., 8.654618*^6, 214.243, 43.1, 18.436, 12.644, 57410.166, "", 99.739, 
  5.59, 22.6, 28.9, "", 4.53, 83.78}, {"CHE", "Europe", "Switzerland", 
  "2020-01-24", 0., 0., 0., 0., 0., 0., 0., 0., 3., 3., 0., 0., "", "", 
  "tests performed", 0., 8.654618*^6, 214.243, 43.1, 18.436, 12.644, 
  57410.166, "", 99.739, 5.59, 22.6, 28.9, "", 4.53, 83.78}, 
 {"CHE", "Europe", "Switzerland", "2020-01-25", 0., 0., 0., 0., 0., 0., 0., 
  0., 7., 4., 0.001, 0., "", "", "tests performed", 0., 8.654618*^6, 214.243, 
  43.1, 18.436, 12.644, 57410.166, "", 99.739, 5.59, 22.6, 28.9, "", 4.53, 
  83.78}, {"CHE", "Europe", "Switzerland", "2020-01-26", 0., 0., 0., 0., 0., 
  0., 0., 0., "", "", "", "", "", "", "tests performed", 0., 8.654618*^6, 
  214.243, 43.1, 18.436, 12.644, 57410.166, "", 99.739, 5.59, 22.6, 28.9, "", 
  4.53, 83.78}, {"CHE", "Europe", "Switzerland", "2020-01-27", 0., 0., 0., 
  0., 0., 0., 0., 0., 20., 13., 0.002, 0.002, "", "", "tests performed", 0., 
  8.654618*^6, 214.243, 43.1, 18.436, 12.644, 57410.166, "", 99.739, 5.59, 
  22.6, 28.9, "", 4.53, 83.78}, {"CHE", "Europe", "Switzerland", 
  "2020-01-28", 0., 0., 0., 0., 0., 0., 0., 0., 36., 16., 0.004, 0.002, "", 
  "", "tests performed", 0., 8.654618*^6, 214.243, 43.1, 18.436, 12.644, 
  57410.166, "", 99.739, 5.59, 22.6, 28.9, "", 4.53, 83.78}, 
 {"CHE", "Europe", "Switzerland", "2020-01-29", 0., 0., 0., 0., 0., 0., 0., 
  0., 65., 29., 0.008, 0.003, "", "", "tests performed", 0., 8.654618*^6, 
  214.243, 43.1, 18.436, 12.644, 57410.166, "", 99.739, 5.59, 22.6, 28.9, "", 
  4.53, 83.78}, {"CHE", "Europe", "Switzerland", "2020-01-30", 0., 0., 0., 
  0., 0., 0., 0., 0., 105., 40., 0.012, 0.005, "", "", "tests performed", 0., 
  8.654618*^6, 214.243, 43.1, 18.436, 12.644, 57410.166, "", 99.739, 5.59, 
  22.6, 28.9, "", 4.53, 83.78}, {"CHE", "Europe", "Switzerland", 
  "2020-01-31", 0., 0., 0., 0., 0., 0., 0., 0., 137., 32., 0.016, 0.004, 19., 
  0.002, "tests performed", 0., 8.654618*^6, 214.243, 43.1, 18.436, 12.644, 
  57410.166, "", 99.739, 5.59, 22.6, 28.9, "", 4.53, 83.78}, 
 {"CHE", "Europe", "Switzerland", "2020-02-01", 0., 0., 0., 0., 0., 0., 0., 
  0., 156., 19., 0.018, 0.002, 21., 0.002, "tests performed", 0., 
  8.654618*^6, 214.243, 43.1, 18.436, 12.644, 57410.166, "", 99.739, 5.59, 
  22.6, 28.9, "", 4.53, 83.78}, {"CHE", "Europe", "Switzerland", 
  "2020-02-02", 0., 0., 0., 0., 0., 0., 0., 0., 167., 11., 0.019, 0.001, 22., 
  0.003, "tests performed", 0., 8.654618*^6, 214.243, 43.1, 18.436, 12.644, 
  57410.166, "", 99.739, 5.59, 22.6, 28.9, "", 4.53, 83.78}, 
 {"CHE", "Europe", "Switzerland", "2020-02-03", 0., 0., 0., 0., 0., 0., 0., 
  0., 181., 14., 0.021, 0.002, 23., 0.003, "tests performed", 0., 
  8.654618*^6, 214.243, 43.1, 18.436, 12.644, 57410.166, "", 99.739, 5.59, 
  22.6, 28.9, "", 4.53, 83.78}, {"CHE", "Europe", "Switzerland", 
  "2020-02-04", 0., 0., 0., 0., 0., 0., 0., 0., 207., 26., 0.024, 0.003, 24., 
  0.003, "tests performed", 0., 8.654618*^6, 214.243, 43.1, 18.436, 12.644, 
  57410.166, "", 99.739, 5.59, 22.6, 28.9, "", 4.53, 83.78}, 
 {"CHE", "Europe", "Switzerland", "2020-02-05", 0., 0., 0., 0., 0., 0., 0., 
  0., 235., 28., 0.027, 0.003, 24., 0.003, "tests performed", 0., 
  8.654618*^6, 214.243, 43.1, 18.436, 12.644, 57410.166, "", 99.739, 5.59, 
  22.6, 28.9, "", 4.53, 83.78}, {"CHE", "Europe", "Switzerland", 
  "2020-02-06", 0., 0., 0., 0., 0., 0., 0., 0., 248., 13., 0.029, 0.002, 20., 
  0.002, "tests performed", 0., 8.654618*^6, 214.243, 43.1, 18.436, 12.644, 
  57410.166, "", 99.739, 5.59, 22.6, 28.9, "", 4.53, 83.78}, 
 {"CHE", "Europe", "Switzerland", "2020-02-07", 0., 0., 0., 0., 0., 0., 0., 
  0., 263., 15., 0.03, 0.002, 18., 0.002, "tests performed", 0., 8.654618*^6, 
  214.243, 43.1, 18.436, 12.644, 57410.166, "", 99.739, 5.59, 22.6, 28.9, "", 
  4.53, 83.78}, {"CHE", "Europe", "Switzerland", "2020-02-08", 0., 0., 0., 
  0., 0., 0., 0., 0., 270., 7., 0.031, 0.001, 16., 0.002, "tests performed", 
  0., 8.654618*^6, 214.243, 43.1, 18.436, 12.644, 57410.166, "", 99.739, 
  5.59, 22.6, 28.9, "", 4.53, 83.78}, {"CHE", "Europe", "Switzerland", 
  "2020-02-09", 0., 0., 0., 0., 0., 0., 0., 0., 279., 9., 0.032, 0.001, 16., 
  0.002, "tests performed", 0., 8.654618*^6, 214.243, 43.1, 18.436, 12.644, 
  57410.166, "", 99.739, 5.59, 22.6, 28.9, "", 4.53, 83.78}, 
 {"CHE", "Europe", "Switzerland", "2020-02-10", 0., 0., 0., 0., 0., 0., 0., 
  0., 292., 13., 0.034, 0.002, 16., 0.002, "tests performed", 0., 
  8.654618*^6, 214.243, 43.1, 18.436, 12.644, 57410.166, "", 99.739, 5.59, 
  22.6, 28.9, "", 4.53, 83.78}, {"CHE", "Europe", "Switzerland", 
  "2020-02-11", 0., 0., 0., 0., 0., 0., 0., 0., 314., 22., 0.036, 0.003, 15., 
  0.002, "tests performed", 0., 8.654618*^6, 214.243, 43.1, 18.436, 12.644, 
  57410.166, "", 99.739, 5.59, 22.6, 28.9, "", 4.53, 83.78}, 
 {"CHE", "Europe", "Switzerland", "2020-02-12", 0., 0., 0., 0., 0., 0., 0., 
  0., 334., 20., 0.039, 0.002, 14., 0.002, "tests performed", 0., 
  8.654618*^6, 214.243, 43.1, 18.436, 12.644, 57410.166, "", 99.739, 5.59, 
  22.6, 28.9, "", 4.53, 83.78}, {"CHE", "Europe", "Switzerland", 
  "2020-02-13", 0., 0., 0., 0., 0., 0., 0., 0., 341., 7., 0.039, 0.001, 13., 
  0.002, "tests performed", 0., 8.654618*^6, 214.243, 43.1, 18.436, 12.644, 
  57410.166, "", 99.739, 5.59, 22.6, 28.9, "", 4.53, 83.78}, 
 {"CHE", "Europe", "Switzerland", "2020-02-14", 0., 0., 0., 0., 0., 0., 0., 
  0., 350., 9., 0.04, 0.001, 12., 0.001, "tests performed", 0., 8.654618*^6, 
  214.243, 43.1, 18.436, 12.644, 57410.166, "", 99.739, 5.59, 22.6, 28.9, "", 
  4.53, 83.78}, {"CHE", "Europe", "Switzerland", "2020-02-15", 0., 0., 0., 
  0., 0., 0., 0., 0., 355., 5., 0.041, 0.001, 12., 0.001, "tests performed", 
  0., 8.654618*^6, 214.243, 43.1, 18.436, 12.644, 57410.166, "", 99.739, 
  5.59, 22.6, 28.9, "", 4.53, 83.78}, {"CHE", "Europe", "Switzerland", 
  "2020-02-16", 0., 0., 0., 0., 0., 0., 0., 0., 360., 5., 0.042, 0.001, 12., 
  0.001, "tests performed", 0., 8.654618*^6, 214.243, 43.1, 18.436, 12.644, 
  57410.166, "", 99.739, 5.59, 22.6, 28.9, "", 4.53, 83.78}, 
 {"CHE", "Europe", "Switzerland", "2020-02-17", 0., 0., 0., 0., 0., 0., 0., 
  0., "", "", "", "", 10., 0.001, "tests performed", 0., 8.654618*^6, 
  214.243, 43.1, 18.436, 12.644, 57410.166, "", 99.739, 5.59, 22.6, 28.9, "", 
  4.53, 83.78}, {"CHE", "Europe", "Switzerland", "2020-02-18", 0., 0., 0., 
  0., 0., 0., 0., 0., 369., 9., 0.043, 0.001, 8., 0.001, "tests performed", 
  0., 8.654618*^6, 214.243, 43.1, 18.436, 12.644, 57410.166, "", 99.739, 
  5.59, 22.6, 28.9, "", 4.53, 83.78}, {"CHE", "Europe", "Switzerland", 
  "2020-02-19", 0., 0., 0., 0., 0., 0., 0., 0., 383., 14., 0.044, 0.002, 7., 
  0.001, "tests performed", 0., 8.654618*^6, 214.243, 43.1, 18.436, 12.644, 
  57410.166, "", 99.739, 5.59, 22.6, 28.9, "", 4.53, 83.78}, 
 {"CHE", "Europe", "Switzerland", "2020-02-20", 0., 0., 0., 0., 0., 0., 0., 
  0., 393., 10., 0.045, 0.001, 7., 0.001, "tests performed", 0., 8.654618*^6, 
  214.243, 43.1, 18.436, 12.644, 57410.166, "", 99.739, 5.59, 22.6, 28.9, "", 
  4.53, 83.78}, {"CHE", "Europe", "Switzerland", "2020-02-21", 0., 0., 0., 
  0., 0., 0., 0., 0., 407., 14., 0.047, 0.002, 8., 0.001, "tests performed", 
  0., 8.654618*^6, 214.243, 43.1, 18.436, 12.644, 57410.166, "", 99.739, 
  5.59, 22.6, 28.9, "", 4.53, 83.78}, {"CHE", "Europe", "Switzerland", 
  "2020-02-22", 0., 0., 0., 0., 0., 0., 0., 0., 409., 2., 0.047, 0., 8., 
  0.001, "tests performed", 0., 8.654618*^6, 214.243, 43.1, 18.436, 12.644, 
  57410.166, "", 99.739, 5.59, 22.6, 28.9, "", 4.53, 83.78}, 
 {"CHE", "Europe", "Switzerland", "2020-02-23", 0., 0., 0., 0., 0., 0., 0., 
  0., 414., 5., 0.048, 0.001, 8., 0.001, "tests performed", 0., 8.654618*^6, 
  214.243, 43.1, 18.436, 12.644, 57410.166, "", 99.739, 5.59, 22.6, 28.9, "", 
  4.53, 83.78}, {"CHE", "Europe", "Switzerland", "2020-02-24", 0., 0., 0., 
  0., 0., 0., 0., 0., 462., 48., 0.053, 0.006, 14., 0.002, "tests performed", 
  0., 8.654618*^6, 214.243, 43.1, 18.436, 12.644, 57410.166, "", 99.739, 
  5.59, 22.6, 28.9, "", 4.53, 83.78}, {"CHE", "Europe", "Switzerland", 
  "2020-02-25", 0., 0., 0., 0., 0., 0., 0., 0., 632., 170., 0.073, 0.02, 38., 
  0.004, "tests performed", 8.33, 8.654618*^6, 214.243, 43.1, 18.436, 12.644, 
  57410.166, "", 99.739, 5.59, 22.6, 28.9, "", 4.53, 83.78}, 
 {"CHE", "Europe", "Switzerland", "2020-02-26", 1., 1., 0., 0., 0.116, 0.116, 
  0., 0., 949., 317., 0.11, 0.037, 81., 0.009, "tests performed", 8.33, 
  8.654618*^6, 214.243, 43.1, 18.436, 12.644, 57410.166, "", 99.739, 5.59, 
  22.6, 28.9, "", 4.53, 83.78}, {"CHE", "Europe", "Switzerland", 
  "2020-02-27", 1., 0., 0., 0., 0.116, 0., 0., 0., 1227., 278., 0.142, 0.032, 
  119., 0.014, "tests performed", 13.89, 8.654618*^6, 214.243, 43.1, 18.436, 
  12.644, 57410.166, "", 99.739, 5.59, 22.6, 28.9, "", 4.53, 83.78}, 
 {"CHE", "Europe", "Switzerland", "2020-02-28", 8., 7., 0., 0., 0.924, 0.809, 
  0., 0., 1677., 450., 0.194, 0.052, 181., 0.021, "tests performed", 19.44, 
  8.654618*^6, 214.243, 43.1, 18.436, 12.644, 57410.166, "", 99.739, 5.59, 
  22.6, 28.9, "", 4.53, 83.78}, {"CHE", "Europe", "Switzerland", 
  "2020-02-29", 12., 4., 0., 0., 1.387, 0.462, 0., 0., 1935., 258., 0.224, 
  0.03, 218., 0.025, "tests performed", 19.44, 8.654618*^6, 214.243, 43.1, 
  18.436, 12.644, 57410.166, "", 99.739, 5.59, 22.6, 28.9, "", 4.53, 83.78}, 
 {"CHE", "Europe", "Switzerland", "2020-03-01", 18., 6., 0., 0., 2.08, 0.693, 
  0., 0., 2308., 373., 0.267, 0.043, 271., 0.031, "tests performed", 19.44, 
  8.654618*^6, 214.243, 43.1, 18.436, 12.644, 57410.166, "", 99.739, 5.59, 
  22.6, 28.9, "", 4.53, 83.78}, {"CHE", "Europe", "Switzerland", 
  "2020-03-02", 24., 6., 0., 0., 2.773, 0.693, 0., 0., 2786., 478., 0.322, 
  0.055, 332., 0.038, "tests performed", 19.44, 8.654618*^6, 214.243, 43.1, 
  18.436, 12.644, 57410.166, "", 99.739, 5.59, 22.6, 28.9, "", 4.53, 83.78}, 
 {"CHE", "Europe", "Switzerland", "2020-03-03", 30., 6., 0., 0., 3.466, 
  0.693, 0., 0., 3502., 716., 0.405, 0.083, 410., 0.047, "tests performed", 
  25., 8.654618*^6, 214.243, 43.1, 18.436, 12.644, 57410.166, "", 99.739, 
  5.59, 22.6, 28.9, "", 4.53, 83.78}, {"CHE", "Europe", "Switzerland", 
  "2020-03-04", 37., 7., 0., 0., 4.275, 0.809, 0., 0., 4094., 592., 0.473, 
  0.068, 449., 0.052, "tests performed", 25., 8.654618*^6, 214.243, 43.1, 
  18.436, 12.644, 57410.166, "", 99.739, 5.59, 22.6, 28.9, "", 4.53, 83.78}, 
 {"CHE", "Europe", "Switzerland", "2020-03-05", 57., 20., 0., 0., 6.586, 
  2.311, 0., 0., 4681., 587., 0.541, 0.068, 493., 0.057, "tests performed", 
  25., 8.654618*^6, 214.243, 43.1, 18.436, 12.644, 57410.166, "", 99.739, 
  5.59, 22.6, 28.9, "", 4.53, 83.78}, {"CHE", "Europe", "Switzerland", 
  "2020-03-06", 87., 30., 1., 1., 10.052, 3.466, 0.116, 0.116, 5638., 957., 
  0.651, 0.111, 566., 0.065, "tests performed", 25., 8.654618*^6, 214.243, 
  43.1, 18.436, 12.644, 57410.166, "", 99.739, 5.59, 22.6, 28.9, "", 4.53, 
  83.78}, {"CHE", "Europe", "Switzerland", "2020-03-07", 209., 122., 1., 0., 
  24.149, 14.097, 0.116, 0., 6365., 727., 0.735, 0.084, 633., 0.073, 
  "tests performed", 25., 8.654618*^6, 214.243, 43.1, 18.436, 12.644, 
  57410.166, "", 99.739, 5.59, 22.6, 28.9, "", 4.53, 83.78}, 
 {"CHE", "Europe", "Switzerland", "2020-03-08", 264., 55., 1., 0., 30.504, 
  6.355, 0.116, 0., 7109., 744., 0.821, 0.086, 686., 0.079, 
  "tests performed", 25., 8.654618*^6, 214.243, 43.1, 18.436, 12.644, 
  57410.166, "", 99.739, 5.59, 22.6, 28.9, "", 4.53, 83.78}, 
 {"CHE", "Europe", "Switzerland", "2020-03-09", 332., 68., 2., 1., 38.361, 
  7.857, 0.231, 0.116, 8740., 1631., 1.01, 0.188, 851., 0.098, 
  "tests performed", 25., 8.654618*^6, 214.243, 43.1, 18.436, 12.644, 
  57410.166, "", 99.739, 5.59, 22.6, 28.9, "", 4.53, 83.78}, 
 {"CHE", "Europe", "Switzerland", "2020-03-10", 374., 42., 2., 0., 43.214, 
  4.853, 0.231, 0., 10912., 2172., 1.261, 0.251, 1059., 0.122, 
  "tests performed", 25., 8.654618*^6, 214.243, 43.1, 18.436, 12.644, 
  57410.166, "", 99.739, 5.59, 22.6, 28.9, "", 4.53, 83.78}, 
 {"CHE", "Europe", "Switzerland", "2020-03-11", 490., 116., 3., 1., 56.617, 
  13.403, 0.347, 0.116, 13636., 2724., 1.576, 0.315, 1363., 0.157, 
  "tests performed", 25., 8.654618*^6, 214.243, 43.1, 18.436, 12.644, 
  57410.166, "", 99.739, 5.59, 22.6, 28.9, "", 4.53, 83.78}, 
 {"CHE", "Europe", "Switzerland", "2020-03-12", 642., 152., 4., 1., 74.18, 
  17.563, 0.462, 0.116, 18270., 4634., 2.111, 0.535, 1941., 0.224, 
  "tests performed", 25., 8.654618*^6, 214.243, 43.1, 18.436, 12.644, 
  57410.166, "", 99.739, 5.59, 22.6, 28.9, "", 4.53, 83.78}, 
 {"CHE", "Europe", "Switzerland", "2020-03-13", 854., 212., 4., 0., 98.676, 
  24.496, 0.462, 0., 22959., 4689., 2.653, 0.542, 2474., 0.286, 
  "tests performed", 44.44, 8.654618*^6, 214.243, 43.1, 18.436, 12.644, 
  57410.166, "", 99.739, 5.59, 22.6, 28.9, "", 4.53, 83.78}, 
 {"CHE", "Europe", "Switzerland", "2020-03-14", 1121., 267., 7., 3., 129.526, 
  30.851, 0.809, 0.347, 28203., 5244., 3.259, 0.606, 3120., 0.361, 
  "tests performed", 44.44, 8.654618*^6, 214.243, 43.1, 18.436, 12.644, 
  57410.166, "", 99.739, 5.59, 22.6, 28.9, "", 4.53, 83.78}, 
 {"CHE", "Europe", "Switzerland", "2020-03-15", 1359., 238., 11., 4., 
  157.026, 27.5, 1.271, 0.462, 30726., 2523., 3.55, 0.292, 3374., 0.39, 
  "tests performed", 44.44, 8.654618*^6, 214.243, 43.1, 18.436, 12.644, 
  57410.166, "", 99.739, 5.59, 22.6, 28.9, "", 4.53, 83.78}, 
 {"CHE", "Europe", "Switzerland", "2020-03-16", 2200., 841., 13., 2., 254.2, 
  97.174, 1.502, 0.231, 36005., 5279., 4.16, 0.61, 3895., 0.45, 
  "tests performed", 44.44, 8.654618*^6, 214.243, 43.1, 18.436, 12.644, 
  57410.166, "", 99.739, 5.59, 22.6, 28.9, "", 4.53, 83.78}, 
 {"CHE", "Europe", "Switzerland", "2020-03-17", 2200., 0., 14., 1., 254.2, 
  0., 1.618, 0.116, 45357., 9352., 5.241, 1.081, 4921., 0.569, 
  "tests performed", 73.15, 8.654618*^6, 214.243, 43.1, 18.436, 12.644, 
  57410.166, "", 99.739, 5.59, 22.6, 28.9, "", 4.53, 83.78}, 
 {"CHE", "Europe", "Switzerland", "2020-03-18", 2650., 450., 19., 5., 
  306.195, 51.995, 2.195, 0.578, 55947., 10590., 6.464, 1.224, 6044., 0.698, 
  "tests performed", 73.15, 8.654618*^6, 214.243, 43.1, 18.436, 12.644, 
  57410.166, "", 99.739, 5.59, 22.6, 28.9, "", 4.53, 83.78}, 
 {"CHE", "Europe", "Switzerland", "2020-03-19", 3010., 360., 21., 2., 
  347.791, 41.596, 2.426, 0.231, 65628., 9681., 7.583, 1.119, 6765., 0.782, 
  "tests performed", 73.15, 8.654618*^6, 214.243, 43.1, 18.436, 12.644, 
  57410.166, "", 99.739, 5.59, 22.6, 28.9, "", 4.53, 83.78}, 
 {"CHE", "Europe", "Switzerland", "2020-03-20", 3888., 878., 33., 12., 
  449.24, 101.449, 3.813, 1.387, 73780., 8152., 8.525, 0.942, 7260., 0.839, 
  "tests performed", 73.15, 8.654618*^6, 214.243, 43.1, 18.436, 12.644, 
  57410.166, "", 99.739, 5.59, 22.6, 28.9, "", 4.53, 83.78}, 
 {"CHE", "Europe", "Switzerland", "2020-03-21", 4840., 952., 43., 10., 
  559.239, 109.999, 4.968, 1.155, 80209., 6429., 9.268, 0.743, 7429., 0.858, 
  "tests performed", 73.15, 8.654618*^6, 214.243, 43.1, 18.436, 12.644, 
  57410.166, "", 99.739, 5.59, 22.6, 28.9, "", 4.53, 83.78}, 
 {"CHE", "Europe", "Switzerland", "2020-03-22", 6077., 1237., 56., 13., 
  702.168, 142.929, 6.471, 1.502, 83497., 3288., 9.648, 0.38, 7539., 0.871, 
  "tests performed", 73.15, 8.654618*^6, 214.243, 43.1, 18.436, 12.644, 
  57410.166, "", 99.739, 5.59, 22.6, 28.9, "", 4.53, 83.78}, 
 {"CHE", "Europe", "Switzerland", "2020-03-23", 6971., 894., 60., 4., 
  805.466, 103.297, 6.933, 0.462, 90137., 6640., 10.415, 0.767, 7733., 0.894, 
  "tests performed", 73.15, 8.654618*^6, 214.243, 43.1, 18.436, 12.644, 
  57410.166, "", 99.739, 5.59, 22.6, 28.9, "", 4.53, 83.78}, 
 {"CHE", "Europe", "Switzerland", "2020-03-24", 8015., 1044., 66., 6., 
  926.095, 120.629, 7.626, 0.693, 95950., 5813., 11.087, 0.672, 7228., 0.835, 
  "tests performed", 73.15, 8.654618*^6, 214.243, 43.1, 18.436, 12.644, 
  57410.166, "", 99.739, 5.59, 22.6, 28.9, "", 4.53, 83.78}, 
 {"CHE", "Europe", "Switzerland", "2020-03-25", 8789., 774., 86., 20., 
  1015.527, 89.432, 9.937, 2.311, 103641., 7691., 11.975, 0.889, 6813., 
  0.787, "tests performed", 73.15, 8.654618*^6, 214.243, 43.1, 18.436, 
  12.644, 57410.166, "", 99.739, 5.59, 22.6, 28.9, "", 4.53, 83.78}, 
 {"CHE", "Europe", "Switzerland", "2020-03-26", 9714., 925., 103., 17., 
  1122.407, 106.879, 11.901, 1.964, 111502., 7861., 12.884, 0.908, 6553., 
  0.757, "tests performed", 73.15, 8.654618*^6, 214.243, 43.1, 18.436, 
  12.644, 57410.166, "", 99.739, 5.59, 22.6, 28.9, "", 4.53, 83.78}, 
 {"CHE", "Europe", "Switzerland", "2020-03-27", 10714., 1000., 161., 58., 
  1237.952, 115.545, 18.603, 6.702, 118699., 7197., 13.715, 0.832, 6417., 
  0.741, "tests performed", 73.15, 8.654618*^6, 214.243, 43.1, 18.436, 
  12.644, 57410.166, "", 99.739, 5.59, 22.6, 28.9, "", 4.53, 83.78}, 
 {"CHE", "Europe", "Switzerland", "2020-03-28", 12104., 1390., 197., 36., 
  1398.56, 160.608, 22.762, 4.16, 124464., 5765., 14.381, 0.666, 6322., 0.73, 
  "tests performed", 73.15, 8.654618*^6, 214.243, 43.1, 18.436, 12.644, 
  57410.166, "", 99.739, 5.59, 22.6, 28.9, "", 4.53, 83.78}, 
 {"CHE", "Europe", "Switzerland", "2020-03-29", 13152., 1048., 235., 38., 
  1519.651, 121.091, 27.153, 4.391, 127231., 2767., 14.701, 0.32, 6248., 
  0.722, "tests performed", 73.15, 8.654618*^6, 214.243, 43.1, 18.436, 
  12.644, 57410.166, "", 99.739, 5.59, 22.6, 28.9, "", 4.53, 83.78}, 
 {"CHE", "Europe", "Switzerland", "2020-03-30", 14274., 1122., 257., 22., 
  1649.293, 129.642, 29.695, 2.542, 131720., 4489., 15.22, 0.519, 5940., 
  0.686, "tests performed", 73.15, 8.654618*^6, 214.243, 43.1, 18.436, 
  12.644, 57410.166, "", 99.739, 5.59, 22.6, 28.9, "", 4.53, 83.78}, 
 {"CHE", "Europe", "Switzerland", "2020-03-31", 15412., 1138., 295., 38., 
  1780.783, 131.49, 34.086, 4.391, 138880., 7160., 16.047, 0.827, 6133., 
  0.709, "tests performed", 73.15, 8.654618*^6, 214.243, 43.1, 18.436, 
  12.644, 57410.166, "", 99.739, 5.59, 22.6, 28.9, "", 4.53, 83.78}, 
 {"CHE", "Europe", "Switzerland", "2020-04-01", 16108., 696., 373., 78., 
  1861.203, 80.419, 43.098, 9.013, 145582., 6702., 16.821, 0.774, 5992., 
  0.692, "tests performed", 73.15, 8.654618*^6, 214.243, 43.1, 18.436, 
  12.644, 57410.166, "", 99.739, 5.59, 22.6, 28.9, "", 4.53, 83.78}, 
 {"CHE", "Europe", "Switzerland", "2020-04-02", 17070., 962., 378., 5., 
  1972.357, 111.155, 43.676, 0.578, 152603., 7021., 17.633, 0.811, 5872., 
  0.678, "tests performed", 73.15, 8.654618*^6, 214.243, 43.1, 18.436, 
  12.644, 57410.166, "", 99.739, 5.59, 22.6, 28.9, "", 4.53, 83.78}, 
 {"CHE", "Europe", "Switzerland", "2020-04-03", 18194., 1124., 432., 54., 
  2102.23, 129.873, 49.916, 6.239, 159120., 6517., 18.386, 0.753, 5774., 
  0.667, "tests performed", 73.15, 8.654618*^6, 214.243, 43.1, 18.436, 
  12.644, 57410.166, "", 99.739, 5.59, 22.6, 28.9, "", 4.53, 83.78}, 
 {"CHE", "Europe", "Switzerland", "2020-04-04", 19227., 1033., 484., 52., 
  2221.589, 119.358, 55.924, 6.008, 164324., 5204., 18.987, 0.601, 5694., 
  0.658, "tests performed", 73.15, 8.654618*^6, 214.243, 43.1, 18.436, 
  12.644, 57410.166, "", 99.739, 5.59, 22.6, 28.9, "", 4.53, 83.78}, 
 {"CHE", "Europe", "Switzerland", "2020-04-05", 20201., 974., 540., 56., 
  2334.13, 112.541, 62.394, 6.471, 167629., 3305., 19.369, 0.382, 5771., 
  0.667, "tests performed", 73.15, 8.654618*^6, 214.243, 43.1, 18.436, 
  12.644, 57410.166, "", 99.739, 5.59, 22.6, 28.9, "", 4.53, 83.78}, 
 {"CHE", "Europe", "Switzerland", "2020-04-06", 21022., 821., 559., 19., 
  2428.992, 94.863, 64.59, 2.195, 171740., 4111., 19.844, 0.475, 5717., 
  0.661, "tests performed", 73.15, 8.654618*^6, 214.243, 43.1, 18.436, 
  12.644, 57410.166, "", 99.739, 5.59, 22.6, 28.9, "", 4.53, 83.78}, 
 {"CHE", "Europe", "Switzerland", "2020-04-07", 21574., 552., 584., 25., 
  2492.773, 63.781, 67.478, 2.889, 178610., 6870., 20.638, 0.794, 5676., 
  0.656, "tests performed", 73.15, 8.654618*^6, 214.243, 43.1, 18.436, 
  12.644, 57410.166, "", 99.739, 5.59, 22.6, 28.9, "", 4.53, 83.78}, 
 {"CHE", "Europe", "Switzerland", "2020-04-08", 22164., 590., 641., 57., 
  2560.945, 68.172, 74.065, 6.586, 185172., 6562., 21.396, 0.758, 5656., 
  0.654, "tests performed", 73.15, 8.654618*^6, 214.243, 43.1, 18.436, 
  12.644, 57410.166, "", 99.739, 5.59, 22.6, 28.9, "", 4.53, 83.78}, 
 {"CHE", "Europe", "Switzerland", "2020-04-09", 22710., 546., 705., 64., 
  2624.033, 63.088, 81.459, 7.395, 191187., 6015., 22.091, 0.695, 5512., 
  0.637, "tests performed", 73.15, 8.654618*^6, 214.243, 43.1, 18.436, 
  12.644, 57410.166, "", 99.739, 5.59, 22.6, 28.9, "", 4.53, 83.78}, 
 {"CHE", "Europe", "Switzerland", "2020-04-10", 23495., 785., 756., 51., 
  2714.736, 90.703, 87.352, 5.893, 195168., 3981., 22.551, 0.46, 5150., 
  0.595, "tests performed", 73.15, 8.654618*^6, 214.243, 43.1, 18.436, 
  12.644, 57410.166, "", 99.739, 5.59, 22.6, 28.9, "", 4.53, 83.78}, 
 {"CHE", "Europe", "Switzerland", "2020-04-11", 24228., 733., 805., 49., 
  2799.43, 84.695, 93.014, 5.662, 197966., 2798., 22.874, 0.323, 4806., 
  0.555, "tests performed", 73.15, 8.654618*^6, 214.243, 43.1, 18.436, 
  12.644, 57410.166, "", 99.739, 5.59, 22.6, 28.9, "", 4.53, 83.78}, 
 {"CHE", "Europe", "Switzerland", "2020-04-12", 24820., 592., 831., 26., 
  2867.833, 68.403, 96.018, 3.004, 200266., 2300., 23.14, 0.266, 4662., 
  0.539, "tests performed", 73.15, 8.654618*^6, 214.243, 43.1, 18.436, 
  12.644, 57410.166, "", 99.739, 5.59, 22.6, 28.9, "", 4.53, 83.78}, 
 {"CHE", "Europe", "Switzerland", "2020-04-13", 25220., 400., 858., 27., 
  2914.051, 46.218, 99.138, 3.12, 202463., 2197., 23.394, 0.254, 4389., 
  0.507, "tests performed", 73.15, 8.654618*^6, 214.243, 43.1, 18.436, 
  12.644, 57410.166, "", 99.739, 5.59, 22.6, 28.9, "", 4.53, 83.78}, 
 {"CHE", "Europe", "Switzerland", "2020-04-14", 25499., 279., 858., 0., 
  2946.288, 32.237, 99.138, 0., 206386., 3923., 23.847, 0.453, 3968., 0.458, 
  "tests performed", 73.15, 8.654618*^6, 214.243, 43.1, 18.436, 12.644, 
  57410.166, "", 99.739, 5.59, 22.6, 28.9, "", 4.53, 83.78}, 
 {"CHE", "Europe", "Switzerland", "2020-04-15", 25753., 254., 900., 42., 
  2975.637, 29.348, 103.991, 4.853, 211976., 5590., 24.493, 0.646, 3829., 
  0.442, "tests performed", 73.15, 8.654618*^6, 214.243, 43.1, 18.436, 
  12.644, 57410.166, "", 99.739, 5.59, 22.6, 28.9, "", 4.53, 83.78}, 
 {"CHE", "Europe", "Switzerland", "2020-04-16", 26336., 583., 973., 73., 
  3043., 67.363, 112.426, 8.435, 217113., 5137., 25.086, 0.594, 3704., 0.428, 
  "tests performed", 73.15, 8.654618*^6, 214.243, 43.1, 18.436, 12.644, 
  57410.166, "", 99.739, 5.59, 22.6, 28.9, "", 4.53, 83.78}, 
 {"CHE", "Europe", "Switzerland", "2020-04-17", 26651., 315., 1016., 43., 
  3079.396, 36.397, 117.394, 4.968, 221711., 4598., 25.618, 0.531, 3792., 
  0.438, "tests performed", 73.15, 8.654618*^6, 214.243, 43.1, 18.436, 
  12.644, 57410.166, "", 99.739, 5.59, 22.6, 28.9, "", 4.53, 83.78}, 
 {"CHE", "Europe", "Switzerland", "2020-04-18", 26997., 346., 1058., 42., 
  3119.375, 39.979, 122.247, 4.853, 225360., 3649., 26.039, 0.422, 3913., 
  0.452, "tests performed", 73.15, 8.654618*^6, 214.243, 43.1, 18.436, 
  12.644, 57410.166, "", 99.739, 5.59, 22.6, 28.9, "", 4.53, 83.78}, 
 {"CHE", "Europe", "Switzerland", "2020-04-19", 27322., 325., 1110., 52., 
  3156.927, 37.552, 128.255, 6.008, 227479., 2119., 26.284, 0.245, 3888., 
  0.449, "tests performed", 73.15, 8.654618*^6, 214.243, 43.1, 18.436, 
  12.644, 57410.166, "", 99.739, 5.59, 22.6, 28.9, "", 4.53, 83.78}, 
 {"CHE", "Europe", "Switzerland", "2020-04-20", 27658., 336., 1134., 24., 
  3195.751, 38.823, 131.028, 2.773, 230906., 3427., 26.68, 0.396, 4063., 
  0.469, "tests performed", 73.15, 8.654618*^6, 214.243, 43.1, 18.436, 
  12.644, 57410.166, "", 99.739, 5.59, 22.6, 28.9, "", 4.53, 83.78}, 
 {"CHE", "Europe", "Switzerland", "2020-04-21", 27826., 168., 1141., 7., 
  3215.162, 19.412, 131.837, 0.809, 235879., 4973., 27.255, 0.575, 4213., 
  0.487, "tests performed", 73.15, 8.654618*^6, 214.243, 43.1, 18.436, 
  12.644, 57410.166, "", 99.739, 5.59, 22.6, 28.9, "", 4.53, 83.78}, 
 {"CHE", "Europe", "Switzerland", "2020-04-22", 27981., 155., 1186., 45., 
  3233.072, 17.91, 137.037, 5.2, 240533., 4654., 27.792, 0.538, 4080., 0.471, 
  "tests performed", 73.15, 8.654618*^6, 214.243, 43.1, 18.436, 12.644, 
  57410.166, "", 99.739, 5.59, 22.6, 28.9, "", 4.53, 83.78}, 
 {"CHE", "Europe", "Switzerland", "2020-04-23", 28186., 205., 1216., 30., 
  3256.758, 23.687, 140.503, 3.466, 245095., 4562., 28.32, 0.527, 3997., 
  0.462, "tests performed", 73.15, 8.654618*^6, 214.243, 43.1, 18.436, 
  12.644, 57410.166, "", 99.739, 5.59, 22.6, 28.9, "", 4.53, 83.78}, 
 {"CHE", "Europe", "Switzerland", "2020-04-24", 28414., 228., 1267., 51., 
  3283.103, 26.344, 146.396, 5.893, 249888., 4793., 28.873, 0.554, 4025., 
  0.465, "tests performed", 73.15, 8.654618*^6, 214.243, 43.1, 18.436, 
  12.644, 57410.166, "", 99.739, 5.59, 22.6, 28.9, "", 4.53, 83.78}, 
 {"CHE", "Europe", "Switzerland", "2020-04-25", 28595., 181., 1308., 41., 
  3304.016, 20.914, 151.133, 4.737, 253921., 4033., 29.339, 0.466, 4080., 
  0.471, "tests performed", 73.15, 8.654618*^6, 214.243, 43.1, 18.436, 
  12.644, 57410.166, "", 99.739, 5.59, 22.6, 28.9, "", 4.53, 83.78}, 
 {"CHE", "Europe", "Switzerland", "2020-04-26", 28811., 216., 1328., 20., 
  3328.974, 24.958, 153.444, 2.311, 256283., 2362., 29.612, 0.273, 4115., 
  0.475, "tests performed", 73.15, 8.654618*^6, 214.243, 43.1, 18.436, 
  12.644, 57410.166, "", 99.739, 5.59, 22.6, 28.9, "", 4.53, 83.78}, 
 {"CHE", "Europe", "Switzerland", "2020-04-27", 28978., 167., 1336., 8., 
  3348.27, 19.296, 154.368, 0.924, 260031., 3748., 30.045, 0.433, 4161., 
  0.481, "tests performed", 69.44, 8.654618*^6, 214.243, 43.1, 18.436, 
  12.644, 57410.166, "", 99.739, 5.59, 22.6, 28.9, "", 4.53, 83.78}, 
 {"CHE", "Europe", "Switzerland", "2020-04-28", 29081., 103., 1352., 16., 
  3360.171, 11.901, 156.217, 1.849, 265625., 5594., 30.692, 0.646, 4249., 
  0.491, "tests performed", 69.44, 8.654618*^6, 214.243, 43.1, 18.436, 
  12.644, 57410.166, "", 99.739, 5.59, 22.6, 28.9, "", 4.53, 83.78}, 
 {"CHE", "Europe", "Switzerland", "2020-04-29", 29181., 100., 1379., 27., 
  3371.726, 11.555, 159.337, 3.12, 271435., 5810., 31.363, 0.671, 4415., 
  0.51, "tests performed", 69.44, 8.654618*^6, 214.243, 43.1, 18.436, 12.644, 
  57410.166, "", 99.739, 5.59, 22.6, 28.9, "", 4.53, 83.78}, 
 {"CHE", "Europe", "Switzerland", "2020-04-30", 29324., 143., 1407., 28., 
  3388.249, 16.523, 162.572, 3.235, 276283., 4848., 31.923, 0.56, 4455., 
  0.515, "tests performed", 69.44, 8.654618*^6, 214.243, 43.1, 18.436, 
  12.644, 57410.166, "", 99.739, 5.59, 22.6, 28.9, "", 4.53, 83.78}, 
 {"CHE", "Europe", "Switzerland", "2020-05-01", 29503., 179., 1422., 15., 
  3408.932, 20.683, 164.305, 1.733, 280733., 4450., 32.437, 0.514, 4406., 
  0.509, "tests performed", 69.44, 8.654618*^6, 214.243, 43.1, 18.436, 
  12.644, 57410.166, "", 99.739, 5.59, 22.6, 28.9, "", 4.53, 83.78}, 
 {"CHE", "Europe", "Switzerland", "2020-05-02", 29622., 119., 1434., 12., 
  3422.681, 13.75, 165.692, 1.387, 283853., 3120., 32.798, 0.361, 4276., 
  0.494, "tests performed", 69.44, 8.654618*^6, 214.243, 43.1, 18.436, 
  12.644, 57410.166, "", 99.739, 5.59, 22.6, 28.9, "", 4.53, 83.78}, 
 {"CHE", "Europe", "Switzerland", "2020-05-03", 29734., 112., 1466., 32., 
  3435.622, 12.941, 169.389, 3.697, 286372., 2519., 33.089, 0.291, 4298., 
  0.497, "tests performed", 69.44, 8.654618*^6, 214.243, 43.1, 18.436, 
  12.644, 57410.166, "", 99.739, 5.59, 22.6, 28.9, "", 4.53, 83.78}, 
 {"CHE", "Europe", "Switzerland", "2020-05-04", 29822., 88., 1472., 6., 
  3445.79, 10.168, 170.083, 0.693, 290234., 3862., 33.535, 0.446, 4315., 
  0.499, "tests performed", 69.44, 8.654618*^6, 214.243, 43.1, 18.436, 
  12.644, 57410.166, "", 99.739, 5.59, 22.6, 28.9, "", 4.53, 83.78}, 
 {"CHE", "Europe", "Switzerland", "2020-05-05", 29898., 76., 1476., 4., 
  3454.572, 8.781, 170.545, 0.462, 296124., 5890., 34.216, 0.681, 4357., 
  0.503, "tests performed", 69.44, 8.654618*^6, 214.243, 43.1, 18.436, 
  12.644, 57410.166, "", 99.739, 5.59, 22.6, 28.9, "", 4.53, 83.78}, 
 {"CHE", "Europe", "Switzerland", "2020-05-06", 29926., 28., 1482., 6., 
  3457.807, 3.235, 171.238, 0.693, 301500., 5376., 34.837, 0.621, 4295., 
  0.496, "tests performed", 69.44, 8.654618*^6, 214.243, 43.1, 18.436, 
  12.644, 57410.166, "", 99.739, 5.59, 22.6, 28.9, "", 4.53, 83.78}, 
 {"CHE", "Europe", "Switzerland", "2020-05-07", 29977., 51., 1504., 22., 
  3463.7, 5.893, 173.78, 2.542, 306164., 4664., 35.376, 0.539, 4269., 0.493, 
  "tests performed", 69.44, 8.654618*^6, 214.243, 43.1, 18.436, 12.644, 
  57410.166, "", 99.739, 5.59, 22.6, 28.9, "", 4.53, 83.78}, 
 {"CHE", "Europe", "Switzerland", "2020-05-08", 30043., 66., 1517., 13., 
  3471.326, 7.626, 175.282, 1.502, 310520., 4356., 35.879, 0.503, 4255., 
  0.492, "tests performed", 69.44, 8.654618*^6, 214.243, 43.1, 18.436, 
  12.644, 57410.166, "", 99.739, 5.59, 22.6, 28.9, "", 4.53, 83.78}, 
 {"CHE", "Europe", "Switzerland", "2020-05-09", 30124., 81., 1525., 8., 
  3480.685, 9.359, 176.207, 0.924, 313656., 3136., 36.241, 0.362, 4258., 
  0.492, "tests performed", 69.44, 8.654618*^6, 214.243, 43.1, 18.436, 
  12.644, 57410.166, "", 99.739, 5.59, 22.6, 28.9, "", 4.53, 83.78}, 
 {"CHE", "Europe", "Switzerland", "2020-05-10", 30168., 44., 1531., 6., 
  3485.769, 5.084, 176.9, 0.693, 315087., 1431., 36.407, 0.165, 4102., 0.474, 
  "tests performed", 69.44, 8.654618*^6, 214.243, 43.1, 18.436, 12.644, 
  57410.166, "", 99.739, 5.59, 22.6, 28.9, "", 4.53, 83.78}, 
 {"CHE", "Europe", "Switzerland", "2020-05-11", 30222., 54., 1537., 6., 
  3492.009, 6.239, 177.593, 0.693, 320162., 5075., 36.993, 0.586, 4275., 
  0.494, "tests performed", 65.74, 8.654618*^6, 214.243, 43.1, 18.436, 
  12.644, 57410.166, "", 99.739, 5.59, 22.6, 28.9, "", 4.53, 83.78}, 
 {"CHE", "Europe", "Switzerland", "2020-05-12", 30261., 39., 1542., 5., 
  3496.515, 4.506, 178.171, 0.578, 325729., 5567., 37.636, 0.643, 4229., 
  0.489, "tests performed", 65.74, 8.654618*^6, 214.243, 43.1, 18.436, 
  12.644, 57410.166, "", 99.739, 5.59, 22.6, 28.9, "", 4.53, 83.78}, 
 {"CHE", "Europe", "Switzerland", "2020-05-13", 30297., 36., 1560., 18., 
  3500.674, 4.16, 180.251, 2.08, 331960., 6231., 38.356, 0.72, 4351., 0.503, 
  "tests performed", 65.74, 8.654618*^6, 214.243, 43.1, 18.436, 12.644, 
  57410.166, "", 99.739, 5.59, 22.6, 28.9, "", 4.53, 83.78}, 
 {"CHE", "Europe", "Switzerland", "2020-05-14", 30330., 33., 1563., 3., 
  3504.487, 3.813, 180.597, 0.347, 337665., 5705., 39.016, 0.659, 4500., 
  0.52, "tests performed", 65.74, 8.654618*^6, 214.243, 43.1, 18.436, 12.644, 
  57410.166, "", 99.739, 5.59, 22.6, 28.9, "", 4.53, 83.78}, 
 {"CHE", "Europe", "Switzerland", "2020-05-15", 30380., 50., 1588., 25., 
  3510.265, 5.777, 183.486, 2.889, 343263., 5598., 39.662, 0.647, 4678., 
  0.541, "tests performed", 65.74, 8.654618*^6, 214.243, 43.1, 18.436, 
  12.644, 57410.166, "", 99.739, 5.59, 22.6, 28.9, "", 4.53, 83.78}, 
 {"CHE", "Europe", "Switzerland", "2020-05-16", 30431., 51., 1594., 6., 
  3516.158, 5.893, 184.179, 0.693, 346532., 3269., 40.04, 0.378, 4697., 
  0.543, "tests performed", 65.74, 8.654618*^6, 214.243, 43.1, 18.436, 
  12.644, 57410.166, "", 99.739, 5.59, 22.6, 28.9, "", 4.53, 83.78}, 
 {"CHE", "Europe", "Switzerland", "2020-05-17", 30489., 58., 1601., 7., 
  3522.859, 6.702, 184.988, 0.809, 348275., 1743., 40.242, 0.201, 4741., 
  0.548, "tests performed", 65.74, 8.654618*^6, 214.243, 43.1, 18.436, 
  12.644, 57410.166, "", 99.739, 5.59, 22.6, 28.9, "", 4.53, 83.78}, 
 {"CHE", "Europe", "Switzerland", "2020-05-18", 30504., 15., 1602., 1., 
  3524.592, 1.733, 185.103, 0.116, 352690., 4415., 40.752, 0.51, 4647., 
  0.537, "tests performed", 65.74, 8.654618*^6, 214.243, 43.1, 18.436, 
  12.644, 57410.166, "", 99.739, 5.59, 22.6, 28.9, "", 4.53, 83.78}, 
 {"CHE", "Europe", "Switzerland", "2020-05-19", 30514., 10., 1602., 0., 
  3525.748, 1.155, 185.103, 0., 358690., 6000., 41.445, 0.693, 4709., 0.544, 
  "tests performed", 65.74, 8.654618*^6, 214.243, 43.1, 18.436, 12.644, 
  57410.166, "", 99.739, 5.59, 22.6, 28.9, "", 4.53, 83.78}, 
 {"CHE", "Europe", "Switzerland", "2020-05-20", 30535., 21., 1613., 11., 
  3528.174, 2.426, 186.374, 1.271, 363550., 4860., 42.006, 0.562, 4513., 
  0.521, "tests performed", 65.74, 8.654618*^6, 214.243, 43.1, 18.436, 
  12.644, 57410.166, "", 99.739, 5.59, 22.6, 28.9, "", 4.53, 83.78}, 
 {"CHE", "Europe", "Switzerland", "2020-05-21", 30575., 40., 1629., 16., 
  3532.796, 4.622, 188.223, 1.849, 365666., 2116., 42.251, 0.244, 4000., 
  0.462, "tests performed", 65.74, 8.654618*^6, 214.243, 43.1, 18.436, 
  12.644, 57410.166, "", 99.739, 5.59, 22.6, 28.9, "", 4.53, 83.78}, 
 {"CHE", "Europe", "Switzerland", "2020-05-22", 30611., 36., 1637., 8., 
  3536.956, 4.16, 189.148, 0.924, 369231., 3565., 42.663, 0.412, 3710., 
  0.429, "tests performed", 65.74, 8.654618*^6, 214.243, 43.1, 18.436, 
  12.644, 57410.166, "", 99.739, 5.59, 22.6, 28.9, "", 4.53, 83.78}, 
 {"CHE", "Europe", "Switzerland", "2020-05-23", 30624., 13., 1637., 0., 
  3538.458, 1.502, 189.148, 0., 371759., 2528., 42.955, 0.292, 3604., 0.416, 
  "tests performed", 65.74, 8.654618*^6, 214.243, 43.1, 18.436, 12.644, 
  57410.166, "", 99.739, 5.59, 22.6, 28.9, "", 4.53, 83.78}, 
 {"CHE", "Europe", "Switzerland", "2020-05-24", 30642., 18., 1641., 4., 
  3540.538, 2.08, 189.61, 0.462, 373417., 1658., 43.147, 0.192, 3592., 0.415, 
  "tests performed", 65.74, 8.654618*^6, 214.243, 43.1, 18.436, 12.644, 
  57410.166, "", 99.739, 5.59, 22.6, 28.9, "", 4.53, 83.78}, 
 {"CHE", "Europe", "Switzerland", "2020-05-25", 30653., 11., 1641., 0., 
  3541.809, 1.271, 189.61, 0., 377421., 4004., 43.609, 0.463, 3533., 0.408, 
  "tests performed", 65.74, 8.654618*^6, 214.243, 43.1, 18.436, 12.644, 
  57410.166, "", 99.739, 5.59, 22.6, 28.9, "", 4.53, 83.78}, 
 {"CHE", "Europe", "Switzerland", "2020-05-26", 30663., 10., 1641., 0., 
  3542.964, 1.155, 189.61, 0., 383115., 5694., 44.267, 0.658, 3489., 0.403, 
  "tests performed", 65.74, 8.654618*^6, 214.243, 43.1, 18.436, 12.644, 
  57410.166, "", 99.739, 5.59, 22.6, 28.9, "", 4.53, 83.78}, 
 {"CHE", "Europe", "Switzerland", "2020-05-27", 30678., 15., 1647., 6., 
  3544.697, 1.733, 190.303, 0.693, 388116., 5001., 44.845, 0.578, 3509., 
  0.405, "tests performed", 65.74, 8.654618*^6, 214.243, 43.1, 18.436, 
  12.644, 57410.166, "", 99.739, 5.59, 22.6, 28.9, "", 4.53, 83.78}, 
 {"CHE", "Europe", "Switzerland", "2020-05-28", 30678., 0., 1647., 0., 
  3544.697, 0., 190.303, 0., 392309., 4193., 45.329, 0.484, 3806., 0.44, 
  "tests performed", 65.74, 8.654618*^6, 214.243, 43.1, 18.436, 12.644, 
  57410.166, "", 99.739, 5.59, 22.6, 28.9, "", 4.53, 83.78}, 
 {"CHE", "Europe", "Switzerland", "2020-05-29", 30713., 35., 1654., 7., 
  3548.741, 4.044, 191.112, 0.809, 396020., 3711., 45.758, 0.429, 3827., 
  0.442, "tests performed", 65.74, 8.654618*^6, 214.243, 43.1, 18.436, 
  12.644, 57410.166, "", 99.739, 5.59, 22.6, 28.9, "", 4.53, 83.78}, 
 {"CHE", "Europe", "Switzerland", "2020-05-30", 30745., 32., 1656., 2., 
  3552.439, 3.697, 191.343, 0.231, 398607., 2587., 46.057, 0.299, 3835., 
  0.443, "tests performed", 62.96, 8.654618*^6, 214.243, 43.1, 18.436, 
  12.644, 57410.166, "", 99.739, 5.59, 22.6, 28.9, "", 4.53, 83.78}, 
 {"CHE", "Europe", "Switzerland", "2020-05-31", 30762., 17., 1656., 0., 
  3554.403, 1.964, 191.343, 0., 400180., 1573., 46.239, 0.182, 3823., 0.442, 
  "tests performed", 62.96, 8.654618*^6, 214.243, 43.1, 18.436, 12.644, 
  57410.166, "", 99.739, 5.59, 22.6, 28.9, "", 4.53, 83.78}, 
 {"CHE", "Europe", "Switzerland", "2020-06-01", 30779., 17., 1656., 0., 
  3556.367, 1.964, 191.343, 0., 401963., 1783., 46.445, 0.206, 3506., 0.405, 
  "tests performed", 62.96, 8.654618*^6, 214.243, 43.1, 18.436, 12.644, 
  57410.166, "", 99.739, 5.59, 22.6, 28.9, "", 4.53, 83.78}, 
 {"CHE", "Europe", "Switzerland", "2020-06-02", 30788., 9., 1656., 0., 
  3557.407, 1.04, 191.343, 0., 406247., 4284., 46.94, 0.495, 3305., 0.382, 
  "tests performed", 62.96, 8.654618*^6, 214.243, 43.1, 18.436, 12.644, 
  57410.166, "", 99.739, 5.59, 22.6, 28.9, "", 4.53, 83.78}, 
 {"CHE", "Europe", "Switzerland", "2020-06-03", 30791., 3., 1656., 0., 
  3557.754, 0.347, 191.343, 0., 411512., 5265., 47.548, 0.608, 3342., 0.386, 
  "tests performed", 62.96, 8.654618*^6, 214.243, 43.1, 18.436, 12.644, 
  57410.166, "", 99.739, 5.59, 22.6, 28.9, "", 4.53, 83.78}, 
 {"CHE", "Europe", "Switzerland", "2020-06-04", 30810., 19., 1659., 3., 
  3559.949, 2.195, 191.69, 0.347, 416732., 5220., 48.151, 0.603, 3489., 
  0.403, "tests performed", 62.96, 8.654618*^6, 214.243, 43.1, 18.436, 
  12.644, 57410.166, "", 99.739, 5.59, 22.6, 28.9, "", 4.53, 83.78}, 
 {"CHE", "Europe", "Switzerland", "2020-06-05", 30830., 20., 1659., 0., 
  3562.26, 2.311, 191.69, 0., 421551., 4819., 48.708, 0.557, 3647., 0.421, 
  "tests performed", 62.96, 8.654618*^6, 214.243, 43.1, 18.436, 12.644, 
  57410.166, "", 99.739, 5.59, 22.6, 28.9, "", 4.53, 83.78}, 
 {"CHE", "Europe", "Switzerland", "2020-06-06", 30853., 23., 1659., 0., 
  3564.918, 2.658, 191.69, 0., 424672., 3121., 49.069, 0.361, 3724., 0.43, 
  "tests performed", 46.3, 8.654618*^6, 214.243, 43.1, 18.436, 12.644, 
  57410.166, "", 99.739, 5.59, 22.6, 28.9, "", 4.53, 83.78}, 
 {"CHE", "Europe", "Switzerland", "2020-06-07", 30873., 20., 1660., 1., 
  3567.229, 2.311, 191.805, 0.116, 426214., 1542., 49.247, 0.178, 3719., 
  0.43, "tests performed", 46.3, 8.654618*^6, 214.243, 43.1, 18.436, 12.644, 
  57410.166, "", 99.739, 5.59, 22.6, 28.9, "", 4.53, 83.78}, 
 {"CHE", "Europe", "Switzerland", "2020-06-08", 30882., 9., 1660., 0., 
  3568.268, 1.04, 191.805, 0., 430926., 4712., 49.791, 0.544, 4138., 0.478, 
  "tests performed", 46.3, 8.654618*^6, 214.243, 43.1, 18.436, 12.644, 
  57410.166, "", 99.739, 5.59, 22.6, 28.9, "", 4.53, 83.78}, 
 {"CHE", "Europe", "Switzerland", "2020-06-09", 30889., 7., 1660., 0., 
  3569.077, 0.809, 191.805, 0., 437419., 6493., 50.542, 0.75, 4453., 0.515, 
  "tests performed", 46.3, 8.654618*^6, 214.243, 43.1, 18.436, 12.644, 
  57410.166, "", 99.739, 5.59, 22.6, 28.9, "", 4.53, 83.78}, 
 {"CHE", "Europe", "Switzerland", "2020-06-10", 30905., 16., 1662., 2., 
  3570.926, 1.849, 192.036, 0.231, 444018., 6599., 51.304, 0.762, 4644., 
  0.537, "tests performed", 46.3, 8.654618*^6, 214.243, 43.1, 18.436, 12.644, 
  57410.166, "", 99.739, 5.59, 22.6, 28.9, "", 4.53, 83.78}, 
 {"CHE", "Europe", "Switzerland", "2020-06-11", 30928., 23., 1674., 12., 
  3573.583, 2.658, 193.423, 1.387, 449627., 5609., 51.952, 0.648, 4699., 
  0.543, "tests performed", 46.3, 8.654618*^6, 214.243, 43.1, 18.436, 12.644, 
  57410.166, "", 99.739, 5.59, 22.6, 28.9, "", 4.53, 83.78}, 
 {"CHE", "Europe", "Switzerland", "2020-06-12", 30961., 33., 1674., 0., 
  3577.396, 3.813, 193.423, 0., 456085., 6458., 52.698, 0.746, 4933., 0.57, 
  "tests performed", 46.3, 8.654618*^6, 214.243, 43.1, 18.436, 12.644, 
  57410.166, "", 99.739, 5.59, 22.6, 28.9, "", 4.53, 83.78}, 
 {"CHE", "Europe", "Switzerland", "2020-06-13", 30980., 19., 1676., 2., 
  3579.592, 2.195, 193.654, 0.231, 460444., 4359., 53.202, 0.504, 5110., 
  0.59, "tests performed", 46.3, 8.654618*^6, 214.243, 43.1, 18.436, 12.644, 
  57410.166, "", 99.739, 5.59, 22.6, 28.9, "", 4.53, 83.78}, 
 {"CHE", "Europe", "Switzerland", "2020-06-14", 31011., 31., 1676., 0., 
  3583.174, 3.582, 193.654, 0., 462236., 1792., 53.409, 0.207, 5146., 0.595, 
  "tests performed", 46.3, 8.654618*^6, 214.243, 43.1, 18.436, 12.644, 
  57410.166, "", 99.739, 5.59, 22.6, 28.9, "", 4.53, 83.78}, 
 {"CHE", "Europe", "Switzerland", "2020-06-15", 31034., 23., 1676., 0., 
  3585.831, 2.658, 193.654, 0., 468734., 6498., 54.16, 0.751, 5401., 0.624, 
  "tests performed", 46.3, 8.654618*^6, 214.243, 43.1, 18.436, 12.644, 
  57410.166, "", 99.739, 5.59, 22.6, 28.9, "", 4.53, 83.78}, 
 {"CHE", "Europe", "Switzerland", "2020-06-16", 31048., 14., 1676., 0., 
  3587.449, 1.618, 193.654, 0., 478779., 10045., 55.321, 1.161, 5909., 0.683, 
  "tests performed", 46.3, 8.654618*^6, 214.243, 43.1, 18.436, 12.644, 
  57410.166, "", 99.739, 5.59, 22.6, 28.9, "", 4.53, 83.78}, 
 {"CHE", "Europe", "Switzerland", "2020-06-17", 31063., 15., 1677., 1., 
  3589.182, 1.733, 193.769, 0.116, 488399., 9620., 56.432, 1.112, 6340., 
  0.733, "tests performed", 46.3, 8.654618*^6, 214.243, 43.1, 18.436, 12.644, 
  57410.166, "", 99.739, 5.59, 22.6, 28.9, "", 4.53, 83.78}, 
 {"CHE", "Europe", "Switzerland", "2020-06-18", 31100., 37., 1677., 0., 
  3593.457, 4.275, 193.769, 0., 496834., 8435., 57.407, 0.975, 6744., 0.779, 
  "tests performed", 46.3, 8.654618*^6, 214.243, 43.1, 18.436, 12.644, 
  57410.166, "", 99.739, 5.59, 22.6, 28.9, "", 4.53, 83.78}, 
 {"CHE", "Europe", "Switzerland", "2020-06-19", 31117., 17., 1677., 0., 
  3595.422, 1.964, 193.769, 0., 504420., 7586., 58.283, 0.877, 6905., 0.798, 
  "tests performed", 46.3, 8.654618*^6, 214.243, 43.1, 18.436, 12.644, 
  57410.166, "", 99.739, 5.59, 22.6, 28.9, "", 4.53, 83.78}, 
 {"CHE", "Europe", "Switzerland", "2020-06-20", 31209., 92., 1677., 0., 
  3606.052, 10.63, 193.769, 0., 509113., 4693., 58.826, 0.542, 6953., 0.803, 
  "tests performed", 46.3, 8.654618*^6, 214.243, 43.1, 18.436, 12.644, 
  57410.166, "", 99.739, 5.59, 22.6, 28.9, "", 4.53, 83.78}, 
 {"CHE", "Europe", "Switzerland", "2020-06-21", 31209., 0., 1677., 0., 
  3606.052, 0., 193.769, 0., 510893., 1780., 59.031, 0.206, 6951., 0.803, 
  "tests performed", 46.3, 8.654618*^6, 214.243, 43.1, 18.436, 12.644, 
  57410.166, "", 99.739, 5.59, 22.6, 28.9, "", 4.53, 83.78}, 
 {"CHE", "Europe", "Switzerland", "2020-06-22", 31209., 0., 1679., 2., 
  3606.052, 0., 194., 0.231, 519098., 8205., 59.979, 0.948, 7195., 0.831, 
  "tests performed", 30.56, 8.654618*^6, 214.243, 43.1, 18.436, 12.644, 
  57410.166, "", 99.739, 5.59, 22.6, 28.9, "", 4.53, 83.78}, 
 {"CHE", "Europe", "Switzerland", "2020-06-23", 31227., 18., 1679., 0., 
  3608.132, 2.08, 194., 0., 530761., 11663., 61.327, 1.348, 7426., 0.858, 
  "tests performed", 30.56, 8.654618*^6, 214.243, 43.1, 18.436, 12.644, 
  57410.166, "", 99.739, 5.59, 22.6, 28.9, "", 4.53, 83.78}, 
 {"CHE", "Europe", "Switzerland", "2020-06-24", 31249., 22., 1679., 0., 
  3610.674, 2.542, 194., 0., 539903., 9142., 62.383, 1.056, 7358., 0.85, 
  "tests performed", 30.56, 8.654618*^6, 214.243, 43.1, 18.436, 12.644, 
  57410.166, "", 99.739, 5.59, 22.6, 28.9, "", 4.53, 83.78}, 
 {"CHE", "Europe", "Switzerland", "2020-06-25", 31293., 44., 1681., 2., 
  3615.758, 5.084, 194.232, 0.231, 549156., 9253., 63.452, 1.069, 7475., 
  0.864, "tests performed", 30.56, 8.654618*^6, 214.243, 43.1, 18.436, 
  12.644, 57410.166, "", 99.739, 5.59, 22.6, 28.9, "", 4.53, 83.78}, 
 {"CHE", "Europe", "Switzerland", "2020-06-26", 31345., 52., 1681., 0., 
  3621.766, 6.008, 194.232, 0., 559353., 10197., 64.631, 1.178, 7848., 0.907, 
  "tests performed", 30.56, 8.654618*^6, 214.243, 43.1, 18.436, 12.644, 
  57410.166, "", 99.739, 5.59, 22.6, 28.9, "", 4.53, 83.78}, 
 {"CHE", "Europe", "Switzerland", "2020-06-27", 31403., 58., 1681., 0., 
  3628.467, 6.702, 194.232, 0., 565799., 6446., 65.375, 0.745, 8098., 0.936, 
  "tests performed", 30.56, 8.654618*^6, 214.243, 43.1, 18.436, 12.644, 
  57410.166, "", 99.739, 5.59, 22.6, 28.9, "", 4.53, 83.78}, 
 {"CHE", "Europe", "Switzerland", "2020-06-28", 31472., 69., 1681., 0., 
  3636.44, 7.973, 194.232, 0., 568334., 2535., 65.668, 0.293, 8206., 0.948, 
  "tests performed", 30.56, 8.654618*^6, 214.243, 43.1, 18.436, 12.644, 
  57410.166, "", 99.739, 5.59, 22.6, 28.9, "", 4.53, 83.78}, 
 {"CHE", "Europe", "Switzerland", "2020-06-29", 31534., 62., 1681., 0., 
  3643.604, 7.164, 194.232, 0., 582366., 14032., 67.29, 1.621, 9038., 1.044, 
  "tests performed", 30.56, 8.654618*^6, 214.243, 43.1, 18.436, 12.644, 
  57410.166, "", 99.739, 5.59, 22.6, 28.9, "", 4.53, 83.78}, 
 {"CHE", "Europe", "Switzerland", "2020-06-30", 31569., 35., 1681., 0., 
  3647.648, 4.044, 194.232, 0., 597146., 14780., 68.997, 1.708, 9484., 1.096, 
  "tests performed", 30.56, 8.654618*^6, 214.243, 43.1, 18.436, 12.644, 
  57410.166, "", 99.739, 5.59, 22.6, 28.9, "", 4.53, 83.78}, 
 {"CHE", "Europe", "Switzerland", "2020-07-01", 31631., 62., 1683., 2., 
  3654.812, 7.164, 194.463, 0.231, 608296., 11150., 70.286, 1.288, 9770., 
  1.129, "tests performed", 30.56, 8.654618*^6, 214.243, 43.1, 18.436, 
  12.644, 57410.166, "", 99.739, 5.59, 22.6, 28.9, "", 4.53, 83.78}, 
 {"CHE", "Europe", "Switzerland", "2020-07-02", 31851., 220., 1684., 1., 
  3680.232, 25.42, 194.578, 0.116, 618937., 10641., 71.515, 1.23, 9969., 
  1.152, "tests performed", 30.56, 8.654618*^6, 214.243, 43.1, 18.436, 
  12.644, 57410.166, "", 99.739, 5.59, 22.6, 28.9, "", 4.53, 83.78}, 
 {"CHE", "Europe", "Switzerland", "2020-07-03", 31884., 33., 1685., 1., 
  3684.045, 3.813, 194.694, 0.116, 629216., 10279., 72.703, 1.188, 9980., 
  1.153, "tests performed", 30.56, 8.654618*^6, 214.243, 43.1, 18.436, 
  12.644, 57410.166, "", 99.739, 5.59, 22.6, 28.9, "", 4.53, 83.78}, 
 {"CHE", "Europe", "Switzerland", "2020-07-04", 32017., 133., 1685., 0., 
  3699.412, 15.368, 194.694, 0., 635237., 6021., 73.399, 0.696, 9920., 1.146, 
  "tests performed", 30.56, 8.654618*^6, 214.243, 43.1, 18.436, 12.644, 
  57410.166, "", 99.739, 5.59, 22.6, 28.9, "", 4.53, 83.78}, 
 {"CHE", "Europe", "Switzerland", "2020-07-05", 32114., 97., 1685., 0., 
  3710.62, 11.208, 194.694, 0., 637608., 2371., 73.673, 0.274, 9896., 1.143, 
  "tests performed", 30.56, 8.654618*^6, 214.243, 43.1, 18.436, 12.644, 
  57410.166, "", 99.739, 5.59, 22.6, 28.9, "", 4.53, 83.78}, 
 {"CHE", "Europe", "Switzerland", "2020-07-06", 32184., 70., 1685., 0., 
  3718.708, 8.088, 194.694, 0., 641982., 4374., 74.178, 0.505, 8517., 0.984, 
  "tests performed", 30.56, 8.654618*^6, 214.243, 43.1, 18.436, 12.644, 
  57410.166, "", 99.739, 5.59, 22.6, 28.9, "", 4.53, 83.78}, 
 {"CHE", "Europe", "Switzerland", "2020-07-07", 32230., 46., 1685., 0., 
  3724.023, 5.315, 194.694, 0., "", "", "", "", "", "", "", "", 8.654618*^6, 
  214.243, 43.1, 18.436, 12.644, 57410.166, "", 99.739, 5.59, 22.6, 28.9, "", 
  4.53, 83.78}, {"CHE", "Europe", "Switzerland", "2020-07-08", 32284., 54., 
  1685., 0., 3730.263, 6.239, 194.694, 0., "", "", "", "", "", "", "", "", 
  8.654618*^6, 214.243, 43.1, 18.436, 12.644, 57410.166, "", 99.739, 5.59, 
  22.6, 28.9, "", 4.53, 83.78}, {"SYR", "Asia", "Syria", "2020-03-23", 1., 
  1., 0., 0., 0.057, 0.057, 0., 0., "", "", "", "", "", "", "", 77.78, 
  1.7500657*^7, "", 21.7, "", 2.577, "", "", 376.264, "", "", "", 70.598, 
  1.5, 72.7}, {"SYR", "Asia", "Syria", "2020-03-24", 1., 0., 0., 0., 0.057, 
  0., 0., 0., "", "", "", "", "", "", "", 77.78, 1.7500657*^7, "", 21.7, "", 
  2.577, "", "", 376.264, "", "", "", 70.598, 1.5, 72.7}, 
 {"SYR", "Asia", "Syria", "2020-03-25", 1., 0., 0., 0., 0.057, 0., 0., 0., 
  "", "", "", "", "", "", "", 80.56, 1.7500657*^7, "", 21.7, "", 2.577, "", 
  "", 376.264, "", "", "", 70.598, 1.5, 72.7}, 
 {"SYR", "Asia", "Syria", "2020-03-26", 1., 0., 0., 0., 0.057, 0., 0., 0., 
  "", "", "", "", "", "", "", 80.56, 1.7500657*^7, "", 21.7, "", 2.577, "", 
  "", 376.264, "", "", "", 70.598, 1.5, 72.7}, 
 {"SYR", "Asia", "Syria", "2020-03-27", 5., 4., 0., 0., 0.286, 0.229, 0., 0., 
  "", "", "", "", "", "", "", 80.56, 1.7500657*^7, "", 21.7, "", 2.577, "", 
  "", 376.264, "", "", "", 70.598, 1.5, 72.7}, 
 {"SYR", "Asia", "Syria", "2020-03-28", 5., 0., 0., 0., 0.286, 0., 0., 0., 
  "", "", "", "", "", "", "", 80.56, 1.7500657*^7, "", 21.7, "", 2.577, "", 
  "", 376.264, "", "", "", 70.598, 1.5, 72.7}, 
 {"SYR", "Asia", "Syria", "2020-03-29", 5., 0., 0., 0., 0.286, 0., 0., 0., 
  "", "", "", "", "", "", "", 80.56, 1.7500657*^7, "", 21.7, "", 2.577, "", 
  "", 376.264, "", "", "", 70.598, 1.5, 72.7}, 
 {"SYR", "Asia", "Syria", "2020-03-30", 9., 4., 1., 1., 0.514, 0.229, 0.057, 
  0.057, "", "", "", "", "", "", "", 80.56, 1.7500657*^7, "", 21.7, "", 
  2.577, "", "", 376.264, "", "", "", 70.598, 1.5, 72.7}, 
 {"SYR", "Asia", "Syria", "2020-03-31", 10., 1., 2., 1., 0.571, 0.057, 0.114, 
  0.057, "", "", "", "", "", "", "", 80.56, 1.7500657*^7, "", 21.7, "", 
  2.577, "", "", 376.264, "", "", "", 70.598, 1.5, 72.7}, 
 {"SYR", "Asia", "Syria", "2020-04-01", 10., 0., 2., 0., 0.571, 0., 0.114, 
  0., "", "", "", "", "", "", "", 83.33, 1.7500657*^7, "", 21.7, "", 2.577, 
  "", "", 376.264, "", "", "", 70.598, 1.5, 72.7}, 
 {"SYR", "Asia", "Syria", "2020-04-02", 10., 0., 2., 0., 0.571, 0., 0.114, 
  0., "", "", "", "", "", "", "", 83.33, 1.7500657*^7, "", 21.7, "", 2.577, 
  "", "", 376.264, "", "", "", 70.598, 1.5, 72.7}, 
 {"SYR", "Asia", "Syria", "2020-04-03", 16., 6., 2., 0., 0.914, 0.343, 0.114, 
  0., "", "", "", "", "", "", "", 83.33, 1.7500657*^7, "", 21.7, "", 2.577, 
  "", "", 376.264, "", "", "", 70.598, 1.5, 72.7}, 
 {"SYR", "Asia", "Syria", "2020-04-04", 16., 0., 2., 0., 0.914, 0., 0.114, 
  0., "", "", "", "", "", "", "", 83.33, 1.7500657*^7, "", 21.7, "", 2.577, 
  "", "", 376.264, "", "", "", 70.598, 1.5, 72.7}, 
 {"SYR", "Asia", "Syria", "2020-04-05", 16., 0., 2., 0., 0.914, 0., 0.114, 
  0., "", "", "", "", "", "", "", 83.33, 1.7500657*^7, "", 21.7, "", 2.577, 
  "", "", 376.264, "", "", "", 70.598, 1.5, 72.7}, 
 {"SYR", "Asia", "Syria", "2020-04-06", 19., 3., 2., 0., 1.086, 0.171, 0.114, 
  0., "", "", "", "", "", "", "", 83.33, 1.7500657*^7, "", 21.7, "", 2.577, 
  "", "", 376.264, "", "", "", 70.598, 1.5, 72.7}, 
 {"SYR", "Asia", "Syria", "2020-04-07", 19., 0., 2., 0., 1.086, 0., 0.114, 
  0., "", "", "", "", "", "", "", 83.33, 1.7500657*^7, "", 21.7, "", 2.577, 
  "", "", 376.264, "", "", "", 70.598, 1.5, 72.7}, 
 {"SYR", "Asia", "Syria", "2020-04-08", 19., 0., 2., 0., 1.086, 0., 0.114, 
  0., "", "", "", "", "", "", "", 83.33, 1.7500657*^7, "", 21.7, "", 2.577, 
  "", "", 376.264, "", "", "", 70.598, 1.5, 72.7}, 
 {"SYR", "Asia", "Syria", "2020-04-09", 19., 0., 2., 0., 1.086, 0., 0.114, 
  0., "", "", "", "", "", "", "", 83.33, 1.7500657*^7, "", 21.7, "", 2.577, 
  "", "", 376.264, "", "", "", 70.598, 1.5, 72.7}, 
 {"SYR", "Asia", "Syria", "2020-04-10", 19., 0., 2., 0., 1.086, 0., 0.114, 
  0., "", "", "", "", "", "", "", 83.33, 1.7500657*^7, "", 21.7, "", 2.577, 
  "", "", 376.264, "", "", "", 70.598, 1.5, 72.7}, 
 {"SYR", "Asia", "Syria", "2020-04-11", 19., 0., 2., 0., 1.086, 0., 0.114, 
  0., "", "", "", "", "", "", "", 83.33, 1.7500657*^7, "", 21.7, "", 2.577, 
  "", "", 376.264, "", "", "", 70.598, 1.5, 72.7}, 
 {"SYR", "Asia", "Syria", "2020-04-12", 25., 6., 2., 0., 1.429, 0.343, 0.114, 
  0., "", "", "", "", "", "", "", 83.33, 1.7500657*^7, "", 21.7, "", 2.577, 
  "", "", 376.264, "", "", "", 70.598, 1.5, 72.7}, 
 {"SYR", "Asia", "Syria", "2020-04-13", 25., 0., 2., 0., 1.429, 0., 0.114, 
  0., "", "", "", "", "", "", "", 83.33, 1.7500657*^7, "", 21.7, "", 2.577, 
  "", "", 376.264, "", "", "", 70.598, 1.5, 72.7}, 
 {"SYR", "Asia", "Syria", "2020-04-14", 25., 0., 2., 0., 1.429, 0., 0.114, 
  0., "", "", "", "", "", "", "", 83.33, 1.7500657*^7, "", 21.7, "", 2.577, 
  "", "", 376.264, "", "", "", 70.598, 1.5, 72.7}, 
 {"SYR", "Asia", "Syria", "2020-04-15", 29., 4., 2., 0., 1.657, 0.229, 0.114, 
  0., "", "", "", "", "", "", "", 83.33, 1.7500657*^7, "", 21.7, "", 2.577, 
  "", "", 376.264, "", "", "", 70.598, 1.5, 72.7}, 
 {"SYR", "Asia", "Syria", "2020-04-16", 33., 4., 2., 0., 1.886, 0.229, 0.114, 
  0., "", "", "", "", "", "", "", 83.33, 1.7500657*^7, "", 21.7, "", 2.577, 
  "", "", 376.264, "", "", "", 70.598, 1.5, 72.7}, 
 {"SYR", "Asia", "Syria", "2020-04-17", 33., 0., 2., 0., 1.886, 0., 0.114, 
  0., "", "", "", "", "", "", "", 86.11, 1.7500657*^7, "", 21.7, "", 2.577, 
  "", "", 376.264, "", "", "", 70.598, 1.5, 72.7}, 
 {"SYR", "Asia", "Syria", "2020-04-18", 38., 5., 2., 0., 2.171, 0.286, 0.114, 
  0., "", "", "", "", "", "", "", 86.11, 1.7500657*^7, "", 21.7, "", 2.577, 
  "", "", 376.264, "", "", "", 70.598, 1.5, 72.7}, 
 {"SYR", "Asia", "Syria", "2020-04-19", 38., 0., 2., 0., 2.171, 0., 0.114, 
  0., "", "", "", "", "", "", "", 86.11, 1.7500657*^7, "", 21.7, "", 2.577, 
  "", "", 376.264, "", "", "", 70.598, 1.5, 72.7}, 
 {"SYR", "Asia", "Syria", "2020-04-20", 39., 1., 3., 1., 2.228, 0.057, 0.171, 
  0.057, "", "", "", "", "", "", "", 86.11, 1.7500657*^7, "", 21.7, "", 
  2.577, "", "", 376.264, "", "", "", 70.598, 1.5, 72.7}, 
 {"SYR", "Asia", "Syria", "2020-04-21", 39., 0., 3., 0., 2.228, 0., 0.171, 
  0., "", "", "", "", "", "", "", 86.11, 1.7500657*^7, "", 21.7, "", 2.577, 
  "", "", 376.264, "", "", "", 70.598, 1.5, 72.7}, 
 {"SYR", "Asia", "Syria", "2020-04-22", 42., 3., 3., 0., 2.4, 0.171, 0.171, 
  0., "", "", "", "", "", "", "", 86.11, 1.7500657*^7, "", 21.7, "", 2.577, 
  "", "", 376.264, "", "", "", 70.598, 1.5, 72.7}, 
 {"SYR", "Asia", "Syria", "2020-04-23", 42., 0., 3., 0., 2.4, 0., 0.171, 0., 
  "", "", "", "", "", "", "", 82.41, 1.7500657*^7, "", 21.7, "", 2.577, "", 
  "", 376.264, "", "", "", 70.598, 1.5, 72.7}, 
 {"SYR", "Asia", "Syria", "2020-04-24", 42., 0., 3., 0., 2.4, 0., 0.171, 0., 
  "", "", "", "", "", "", "", 82.41, 1.7500657*^7, "", 21.7, "", 2.577, "", 
  "", 376.264, "", "", "", 70.598, 1.5, 72.7}, 
 {"SYR", "Asia", "Syria", "2020-04-25", 42., 0., 3., 0., 2.4, 0., 0.171, 0., 
  "", "", "", "", "", "", "", 82.41, 1.7500657*^7, "", 21.7, "", 2.577, "", 
  "", 376.264, "", "", "", 70.598, 1.5, 72.7}, 
 {"SYR", "Asia", "Syria", "2020-04-26", 42., 0., 3., 0., 2.4, 0., 0.171, 0., 
  "", "", "", "", "", "", "", 82.41, 1.7500657*^7, "", 21.7, "", 2.577, "", 
  "", 376.264, "", "", "", 70.598, 1.5, 72.7}, 
 {"SYR", "Asia", "Syria", "2020-04-27", 43., 1., 3., 0., 2.457, 0.057, 0.171, 
  0., "", "", "", "", "", "", "", 82.41, 1.7500657*^7, "", 21.7, "", 2.577, 
  "", "", 376.264, "", "", "", 70.598, 1.5, 72.7}, 
 {"SYR", "Asia", "Syria", "2020-04-28", 43., 0., 3., 0., 2.457, 0., 0.171, 
  0., "", "", "", "", "", "", "", 82.41, 1.7500657*^7, "", 21.7, "", 2.577, 
  "", "", 376.264, "", "", "", 70.598, 1.5, 72.7}, 
 {"SYR", "Asia", "Syria", "2020-04-29", 43., 0., 3., 0., 2.457, 0., 0.171, 
  0., "", "", "", "", "", "", "", 82.41, 1.7500657*^7, "", 21.7, "", 2.577, 
  "", "", 376.264, "", "", "", 70.598, 1.5, 72.7}, 
 {"SYR", "Asia", "Syria", "2020-04-30", 43., 0., 3., 0., 2.457, 0., 0.171, 
  0., "", "", "", "", "", "", "", 82.41, 1.7500657*^7, "", 21.7, "", 2.577, 
  "", "", 376.264, "", "", "", 70.598, 1.5, 72.7}, 
 {"SYR", "Asia", "Syria", "2020-05-01", 43., 0., 3., 0., 2.457, 0., 0.171, 
  0., "", "", "", "", "", "", "", 82.41, 1.7500657*^7, "", 21.7, "", 2.577, 
  "", "", 376.264, "", "", "", 70.598, 1.5, 72.7}, 
 {"SYR", "Asia", "Syria", "2020-05-02", 44., 1., 3., 0., 2.514, 0.057, 0.171, 
  0., "", "", "", "", "", "", "", 82.41, 1.7500657*^7, "", 21.7, "", 2.577, 
  "", "", 376.264, "", "", "", 70.598, 1.5, 72.7}, 
 {"SYR", "Asia", "Syria", "2020-05-03", 44., 0., 3., 0., 2.514, 0., 0.171, 
  0., "", "", "", "", "", "", "", 82.41, 1.7500657*^7, "", 21.7, "", 2.577, 
  "", "", 376.264, "", "", "", 70.598, 1.5, 72.7}, 
 {"SYR", "Asia", "Syria", "2020-05-04", 44., 0., 3., 0., 2.514, 0., 0.171, 
  0., "", "", "", "", "", "", "", 82.41, 1.7500657*^7, "", 21.7, "", 2.577, 
  "", "", 376.264, "", "", "", 70.598, 1.5, 72.7}, 
 {"SYR", "Asia", "Syria", "2020-05-05", 44., 0., 3., 0., 2.514, 0., 0.171, 
  0., "", "", "", "", "", "", "", 82.41, 1.7500657*^7, "", 21.7, "", 2.577, 
  "", "", 376.264, "", "", "", 70.598, 1.5, 72.7}, 
 {"SYR", "Asia", "Syria", "2020-05-06", 44., 0., 3., 0., 2.514, 0., 0.171, 
  0., "", "", "", "", "", "", "", 82.41, 1.7500657*^7, "", 21.7, "", 2.577, 
  "", "", 376.264, "", "", "", 70.598, 1.5, 72.7}, 
 {"SYR", "Asia", "Syria", "2020-05-07", 45., 1., 3., 0., 2.571, 0.057, 0.171, 
  0., "", "", "", "", "", "", "", 82.41, 1.7500657*^7, "", 21.7, "", 2.577, 
  "", "", 376.264, "", "", "", 70.598, 1.5, 72.7}, 
 {"SYR", "Asia", "Syria", "2020-05-08", 45., 0., 3., 0., 2.571, 0., 0.171, 
  0., "", "", "", "", "", "", "", 82.41, 1.7500657*^7, "", 21.7, "", 2.577, 
  "", "", 376.264, "", "", "", 70.598, 1.5, 72.7}, 
 {"SYR", "Asia", "Syria", "2020-05-09", 47., 2., 3., 0., 2.686, 0.114, 0.171, 
  0., "", "", "", "", "", "", "", 82.41, 1.7500657*^7, "", 21.7, "", 2.577, 
  "", "", 376.264, "", "", "", 70.598, 1.5, 72.7}, 
 {"SYR", "Asia", "Syria", "2020-05-10", 47., 0., 3., 0., 2.686, 0., 0.171, 
  0., "", "", "", "", "", "", "", 82.41, 1.7500657*^7, "", 21.7, "", 2.577, 
  "", "", 376.264, "", "", "", 70.598, 1.5, 72.7}, 
 {"SYR", "Asia", "Syria", "2020-05-11", 47., 0., 3., 0., 2.686, 0., 0.171, 
  0., "", "", "", "", "", "", "", 82.41, 1.7500657*^7, "", 21.7, "", 2.577, 
  "", "", 376.264, "", "", "", 70.598, 1.5, 72.7}, 
 {"SYR", "Asia", "Syria", "2020-05-12", 47., 0., 3., 0., 2.686, 0., 0.171, 
  0., "", "", "", "", "", "", "", 82.41, 1.7500657*^7, "", 21.7, "", 2.577, 
  "", "", 376.264, "", "", "", 70.598, 1.5, 72.7}, 
 {"SYR", "Asia", "Syria", "2020-05-13", 47., 0., 3., 0., 2.686, 0., 0.171, 
  0., "", "", "", "", "", "", "", 82.41, 1.7500657*^7, "", 21.7, "", 2.577, 
  "", "", 376.264, "", "", "", 70.598, 1.5, 72.7}, 
 {"SYR", "Asia", "Syria", "2020-05-14", 48., 1., 3., 0., 2.743, 0.057, 0.171, 
  0., "", "", "", "", "", "", "", 82.41, 1.7500657*^7, "", 21.7, "", 2.577, 
  "", "", 376.264, "", "", "", 70.598, 1.5, 72.7}, 
 {"SYR", "Asia", "Syria", "2020-05-15", 48., 0., 3., 0., 2.743, 0., 0.171, 
  0., "", "", "", "", "", "", "", 82.41, 1.7500657*^7, "", 21.7, "", 2.577, 
  "", "", 376.264, "", "", "", 70.598, 1.5, 72.7}, 
 {"SYR", "Asia", "Syria", "2020-05-16", 50., 2., 3., 0., 2.857, 0.114, 0.171, 
  0., "", "", "", "", "", "", "", 82.41, 1.7500657*^7, "", 21.7, "", 2.577, 
  "", "", 376.264, "", "", "", 70.598, 1.5, 72.7}, 
 {"SYR", "Asia", "Syria", "2020-05-17", 51., 1., 3., 0., 2.914, 0.057, 0.171, 
  0., "", "", "", "", "", "", "", 82.41, 1.7500657*^7, "", 21.7, "", 2.577, 
  "", "", 376.264, "", "", "", 70.598, 1.5, 72.7}, 
 {"SYR", "Asia", "Syria", "2020-05-18", 58., 7., 3., 0., 3.314, 0.4, 0.171, 
  0., "", "", "", "", "", "", "", 82.41, 1.7500657*^7, "", 21.7, "", 2.577, 
  "", "", 376.264, "", "", "", 70.598, 1.5, 72.7}, 
 {"SYR", "Asia", "Syria", "2020-05-19", 58., 0., 3., 0., 3.314, 0., 0.171, 
  0., "", "", "", "", "", "", "", 82.41, 1.7500657*^7, "", 21.7, "", 2.577, 
  "", "", 376.264, "", "", "", 70.598, 1.5, 72.7}, 
 {"SYR", "Asia", "Syria", "2020-05-20", 58., 0., 3., 0., 3.314, 0., 0.171, 
  0., "", "", "", "", "", "", "", 82.41, 1.7500657*^7, "", 21.7, "", 2.577, 
  "", "", 376.264, "", "", "", 70.598, 1.5, 72.7}, 
 {"SYR", "Asia", "Syria", "2020-05-21", 58., 0., 3., 0., 3.314, 0., 0.171, 
  0., "", "", "", "", "", "", "", 82.41, 1.7500657*^7, "", 21.7, "", 2.577, 
  "", "", 376.264, "", "", "", 70.598, 1.5, 72.7}, 
 {"SYR", "Asia", "Syria", "2020-05-22", 58., 0., 3., 0., 3.314, 0., 0.171, 
  0., "", "", "", "", "", "", "", 82.41, 1.7500657*^7, "", 21.7, "", 2.577, 
  "", "", 376.264, "", "", "", 70.598, 1.5, 72.7}, 
 {"SYR", "Asia", "Syria", "2020-05-23", 59., 1., 4., 1., 3.371, 0.057, 0.229, 
  0.057, "", "", "", "", "", "", "", 82.41, 1.7500657*^7, "", 21.7, "", 
  2.577, "", "", 376.264, "", "", "", 70.598, 1.5, 72.7}, 
 {"SYR", "Asia", "Syria", "2020-05-24", 70., 11., 4., 0., 4., 0.629, 0.229, 
  0., "", "", "", "", "", "", "", 82.41, 1.7500657*^7, "", 21.7, "", 2.577, 
  "", "", 376.264, "", "", "", 70.598, 1.5, 72.7}, 
 {"SYR", "Asia", "Syria", "2020-05-25", 86., 16., 4., 0., 4.914, 0.914, 
  0.229, 0., "", "", "", "", "", "", "", 69.44, 1.7500657*^7, "", 21.7, "", 
  2.577, "", "", 376.264, "", "", "", 70.598, 1.5, 72.7}, 
 {"SYR", "Asia", "Syria", "2020-05-26", 106., 20., 4., 0., 6.057, 1.143, 
  0.229, 0., "", "", "", "", "", "", "", 61.11, 1.7500657*^7, "", 21.7, "", 
  2.577, "", "", 376.264, "", "", "", 70.598, 1.5, 72.7}, 
 {"SYR", "Asia", "Syria", "2020-05-27", 121., 15., 4., 0., 6.914, 0.857, 
  0.229, 0., "", "", "", "", "", "", "", 61.11, 1.7500657*^7, "", 21.7, "", 
  2.577, "", "", 376.264, "", "", "", 70.598, 1.5, 72.7}, 
 {"SYR", "Asia", "Syria", "2020-05-28", 121., 0., 4., 0., 6.914, 0., 0.229, 
  0., "", "", "", "", "", "", "", 61.11, 1.7500657*^7, "", 21.7, "", 2.577, 
  "", "", 376.264, "", "", "", 70.598, 1.5, 72.7}, 
 {"SYR", "Asia", "Syria", "2020-05-29", 121., 0., 4., 0., 6.914, 0., 0.229, 
  0., "", "", "", "", "", "", "", 61.11, 1.7500657*^7, "", 21.7, "", 2.577, 
  "", "", 376.264, "", "", "", 70.598, 1.5, 72.7}, 
 {"SYR", "Asia", "Syria", "2020-05-30", 122., 1., 4., 0., 6.971, 0.057, 
  0.229, 0., "", "", "", "", "", "", "", 61.11, 1.7500657*^7, "", 21.7, "", 
  2.577, "", "", 376.264, "", "", "", 70.598, 1.5, 72.7}, 
 {"SYR", "Asia", "Syria", "2020-05-31", 122., 0., 4., 0., 6.971, 0., 0.229, 
  0., "", "", "", "", "", "", "", 61.11, 1.7500657*^7, "", 21.7, "", 2.577, 
  "", "", 376.264, "", "", "", 70.598, 1.5, 72.7}, 
 {"SYR", "Asia", "Syria", "2020-06-01", 122., 0., 4., 0., 6.971, 0., 0.229, 
  0., "", "", "", "", "", "", "", 61.11, 1.7500657*^7, "", 21.7, "", 2.577, 
  "", "", 376.264, "", "", "", 70.598, 1.5, 72.7}, 
 {"SYR", "Asia", "Syria", "2020-06-02", 123., 1., 5., 1., 7.028, 0.057, 
  0.286, 0.057, "", "", "", "", "", "", "", 61.11, 1.7500657*^7, "", 21.7, 
  "", 2.577, "", "", 376.264, "", "", "", 70.598, 1.5, 72.7}, 
 {"SYR", "Asia", "Syria", "2020-06-03", 123., 0., 6., 1., 7.028, 0., 0.343, 
  0.057, "", "", "", "", "", "", "", 61.11, 1.7500657*^7, "", 21.7, "", 
  2.577, "", "", 376.264, "", "", "", 70.598, 1.5, 72.7}, 
 {"SYR", "Asia", "Syria", "2020-06-04", 123., 0., 6., 0., 7.028, 0., 0.343, 
  0., "", "", "", "", "", "", "", 61.11, 1.7500657*^7, "", 21.7, "", 2.577, 
  "", "", 376.264, "", "", "", 70.598, 1.5, 72.7}, 
 {"SYR", "Asia", "Syria", "2020-06-05", 124., 1., 6., 0., 7.085, 0.057, 
  0.343, 0., "", "", "", "", "", "", "", 61.11, 1.7500657*^7, "", 21.7, "", 
  2.577, "", "", 376.264, "", "", "", 70.598, 1.5, 72.7}, 
 {"SYR", "Asia", "Syria", "2020-06-06", 124., 0., 6., 0., 7.085, 0., 0.343, 
  0., "", "", "", "", "", "", "", 61.11, 1.7500657*^7, "", 21.7, "", 2.577, 
  "", "", 376.264, "", "", "", 70.598, 1.5, 72.7}, 
 {"SYR", "Asia", "Syria", "2020-06-07", 124., 0., 6., 0., 7.085, 0., 0.343, 
  0., "", "", "", "", "", "", "", 61.11, 1.7500657*^7, "", 21.7, "", 2.577, 
  "", "", 376.264, "", "", "", 70.598, 1.5, 72.7}, 
 {"SYR", "Asia", "Syria", "2020-06-08", 141., 17., 6., 0., 8.057, 0.971, 
  0.343, 0., "", "", "", "", "", "", "", 61.11, 1.7500657*^7, "", 21.7, "", 
  2.577, "", "", 376.264, "", "", "", 70.598, 1.5, 72.7}, 
 {"SYR", "Asia", "Syria", "2020-06-09", 144., 3., 6., 0., 8.228, 0.171, 
  0.343, 0., "", "", "", "", "", "", "", 61.11, 1.7500657*^7, "", 21.7, "", 
  2.577, "", "", 376.264, "", "", "", 70.598, 1.5, 72.7}, 
 {"SYR", "Asia", "Syria", "2020-06-10", 146., 2., 6., 0., 8.343, 0.114, 
  0.343, 0., "", "", "", "", "", "", "", 61.11, 1.7500657*^7, "", 21.7, "", 
  2.577, "", "", 376.264, "", "", "", 70.598, 1.5, 72.7}, 
 {"SYR", "Asia", "Syria", "2020-06-11", 152., 6., 6., 0., 8.685, 0.343, 
  0.343, 0., "", "", "", "", "", "", "", 61.11, 1.7500657*^7, "", 21.7, "", 
  2.577, "", "", 376.264, "", "", "", 70.598, 1.5, 72.7}, 
 {"SYR", "Asia", "Syria", "2020-06-12", 164., 12., 6., 0., 9.371, 0.686, 
  0.343, 0., "", "", "", "", "", "", "", 61.11, 1.7500657*^7, "", 21.7, "", 
  2.577, "", "", 376.264, "", "", "", 70.598, 1.5, 72.7}, 
 {"SYR", "Asia", "Syria", "2020-06-13", 164., 0., 6., 0., 9.371, 0., 0.343, 
  0., "", "", "", "", "", "", "", 61.11, 1.7500657*^7, "", 21.7, "", 2.577, 
  "", "", 376.264, "", "", "", 70.598, 1.5, 72.7}, 
 {"SYR", "Asia", "Syria", "2020-06-14", 170., 6., 6., 0., 9.714, 0.343, 
  0.343, 0., "", "", "", "", "", "", "", 61.11, 1.7500657*^7, "", 21.7, "", 
  2.577, "", "", 376.264, "", "", "", 70.598, 1.5, 72.7}, 
 {"SYR", "Asia", "Syria", "2020-06-15", 177., 7., 6., 0., 10.114, 0.4, 0.343, 
  0., "", "", "", "", "", "", "", 61.11, 1.7500657*^7, "", 21.7, "", 2.577, 
  "", "", 376.264, "", "", "", 70.598, 1.5, 72.7}, 
 {"SYR", "Asia", "Syria", "2020-06-16", 177., 0., 6., 0., 10.114, 0., 0.343, 
  0., "", "", "", "", "", "", "", 61.11, 1.7500657*^7, "", 21.7, "", 2.577, 
  "", "", 376.264, "", "", "", 70.598, 1.5, 72.7}, 
 {"SYR", "Asia", "Syria", "2020-06-17", 177., 0., 6., 0., 10.114, 0., 0.343, 
  0., "", "", "", "", "", "", "", 61.11, 1.7500657*^7, "", 21.7, "", 2.577, 
  "", "", 376.264, "", "", "", 70.598, 1.5, 72.7}, 
 {"SYR", "Asia", "Syria", "2020-06-18", 178., 1., 7., 1., 10.171, 0.057, 0.4, 
  0.057, "", "", "", "", "", "", "", 61.11, 1.7500657*^7, "", 21.7, "", 
  2.577, "", "", 376.264, "", "", "", 70.598, 1.5, 72.7}, 
 {"SYR", "Asia", "Syria", "2020-06-19", 187., 9., 7., 0., 10.685, 0.514, 0.4, 
  0., "", "", "", "", "", "", "", 61.11, 1.7500657*^7, "", 21.7, "", 2.577, 
  "", "", 376.264, "", "", "", 70.598, 1.5, 72.7}, 
 {"SYR", "Asia", "Syria", "2020-06-20", 187., 0., 7., 0., 10.685, 0., 0.4, 
  0., "", "", "", "", "", "", "", 61.11, 1.7500657*^7, "", 21.7, "", 2.577, 
  "", "", 376.264, "", "", "", 70.598, 1.5, 72.7}, 
 {"SYR", "Asia", "Syria", "2020-06-21", 198., 11., 7., 0., 11.314, 0.629, 
  0.4, 0., "", "", "", "", "", "", "", 61.11, 1.7500657*^7, "", 21.7, "", 
  2.577, "", "", 376.264, "", "", "", 70.598, 1.5, 72.7}, 
 {"SYR", "Asia", "Syria", "2020-06-22", 204., 6., 7., 0., 11.657, 0.343, 0.4, 
  0., "", "", "", "", "", "", "", 61.11, 1.7500657*^7, "", 21.7, "", 2.577, 
  "", "", 376.264, "", "", "", 70.598, 1.5, 72.7}, 
 {"SYR", "Asia", "Syria", "2020-06-23", 219., 15., 7., 0., 12.514, 0.857, 
  0.4, 0., "", "", "", "", "", "", "", 61.11, 1.7500657*^7, "", 21.7, "", 
  2.577, "", "", 376.264, "", "", "", 70.598, 1.5, 72.7}, 
 {"SYR", "Asia", "Syria", "2020-06-24", 231., 12., 7., 0., 13.2, 0.686, 0.4, 
  0., "", "", "", "", "", "", "", "", 1.7500657*^7, "", 21.7, "", 2.577, "", 
  "", 376.264, "", "", "", 70.598, 1.5, 72.7}, 
 {"SYR", "Asia", "Syria", "2020-06-25", 231., 0., 7., 0., 13.2, 0., 0.4, 0., 
  "", "", "", "", "", "", "", "", 1.7500657*^7, "", 21.7, "", 2.577, "", "", 
  376.264, "", "", "", 70.598, 1.5, 72.7}, {"SYR", "Asia", "Syria", 
  "2020-06-26", 242., 11., 7., 0., 13.828, 0.629, 0.4, 0., "", "", "", "", 
  "", "", "", "", 1.7500657*^7, "", 21.7, "", 2.577, "", "", 376.264, "", "", 
  "", 70.598, 1.5, 72.7}, {"SYR", "Asia", "Syria", "2020-06-27", 255., 13., 
  8., 1., 14.571, 0.743, 0.457, 0.057, "", "", "", "", "", "", "", "", 
  1.7500657*^7, "", 21.7, "", 2.577, "", "", 376.264, "", "", "", 70.598, 
  1.5, 72.7}, {"SYR", "Asia", "Syria", "2020-06-28", 256., 1., 9., 1., 
  14.628, 0.057, 0.514, 0.057, "", "", "", "", "", "", "", "", 1.7500657*^7, 
  "", 21.7, "", 2.577, "", "", 376.264, "", "", "", 70.598, 1.5, 72.7}, 
 {"SYR", "Asia", "Syria", "2020-06-29", 256., 0., 9., 0., 14.628, 0., 0.514, 
  0., "", "", "", "", "", "", "", "", 1.7500657*^7, "", 21.7, "", 2.577, "", 
  "", 376.264, "", "", "", 70.598, 1.5, 72.7}, 
 {"SYR", "Asia", "Syria", "2020-06-30", 269., 13., 9., 0., 15.371, 0.743, 
  0.514, 0., "", "", "", "", "", "", "", "", 1.7500657*^7, "", 21.7, "", 
  2.577, "", "", 376.264, "", "", "", 70.598, 1.5, 72.7}, 
 {"SYR", "Asia", "Syria", "2020-07-01", 279., 10., 9., 0., 15.942, 0.571, 
  0.514, 0., "", "", "", "", "", "", "", "", 1.7500657*^7, "", 21.7, "", 
  2.577, "", "", 376.264, "", "", "", 70.598, 1.5, 72.7}, 
 {"SYR", "Asia", "Syria", "2020-07-02", 293., 14., 9., 0., 16.742, 0.8, 
  0.514, 0., "", "", "", "", "", "", "", "", 1.7500657*^7, "", 21.7, "", 
  2.577, "", "", 376.264, "", "", "", 70.598, 1.5, 72.7}, 
 {"SYR", "Asia", "Syria", "2020-07-03", 312., 19., 9., 0., 17.828, 1.086, 
  0.514, 0., "", "", "", "", "", "", "", "", 1.7500657*^7, "", 21.7, "", 
  2.577, "", "", 376.264, "", "", "", 70.598, 1.5, 72.7}, 
 {"SYR", "Asia", "Syria", "2020-07-04", 328., 16., 10., 1., 18.742, 0.914, 
  0.571, 0.057, "", "", "", "", "", "", "", "", 1.7500657*^7, "", 21.7, "", 
  2.577, "", "", 376.264, "", "", "", 70.598, 1.5, 72.7}, 
 {"SYR", "Asia", "Syria", "2020-07-05", 338., 10., 10., 0., 19.314, 0.571, 
  0.571, 0., "", "", "", "", "", "", "", "", 1.7500657*^7, "", 21.7, "", 
  2.577, "", "", 376.264, "", "", "", 70.598, 1.5, 72.7}, 
 {"SYR", "Asia", "Syria", "2020-07-06", 358., 20., 13., 3., 20.456, 1.143, 
  0.743, 0.171, "", "", "", "", "", "", "", "", 1.7500657*^7, "", 21.7, "", 
  2.577, "", "", 376.264, "", "", "", 70.598, 1.5, 72.7}, 
 {"SYR", "Asia", "Syria", "2020-07-07", 372., 14., 14., 1., 21.256, 0.8, 0.8, 
  0.057, "", "", "", "", "", "", "", "", 1.7500657*^7, "", 21.7, "", 2.577, 
  "", "", 376.264, "", "", "", 70.598, 1.5, 72.7}, 
 {"SYR", "Asia", "Syria", "2020-07-08", 372., 0., 14., 0., 21.256, 0., 0.8, 
  0., "", "", "", "", "", "", "", "", 1.7500657*^7, "", 21.7, "", 2.577, "", 
  "", 376.264, "", "", "", 70.598, 1.5, 72.7}, 
 {"TWN", "Asia", "Taiwan", "2019-12-31", 0., 0., 0., 0., 0., 0., 0., 0., "", 
  "", "", "", "", "", "", "", 2.3816775*^7, "", 42.2, "", 8.353, "", "", 
  103.957, "", "", "", "", "", 80.46}, {"TWN", "Asia", "Taiwan", 
  "2020-01-01", 0., 0., 0., 0., 0., 0., 0., 0., "", "", "", "", "", "", "", 
  0., 2.3816775*^7, "", 42.2, "", 8.353, "", "", 103.957, "", "", "", "", "", 
  80.46}, {"TWN", "Asia", "Taiwan", "2020-01-02", 0., 0., 0., 0., 0., 0., 0., 
  0., "", "", "", "", "", "", "", 5.56, 2.3816775*^7, "", 42.2, "", 8.353, 
  "", "", 103.957, "", "", "", "", "", 80.46}, 
 {"TWN", "Asia", "Taiwan", "2020-01-03", 0., 0., 0., 0., 0., 0., 0., 0., "", 
  "", "", "", "", "", "", 5.56, 2.3816775*^7, "", 42.2, "", 8.353, "", "", 
  103.957, "", "", "", "", "", 80.46}, {"TWN", "Asia", "Taiwan", 
  "2020-01-04", 0., 0., 0., 0., 0., 0., 0., 0., "", "", "", "", "", "", "", 
  5.56, 2.3816775*^7, "", 42.2, "", 8.353, "", "", 103.957, "", "", "", "", 
  "", 80.46}, {"TWN", "Asia", "Taiwan", "2020-01-05", 0., 0., 0., 0., 0., 0., 
  0., 0., "", "", "", "", "", "", "", 5.56, 2.3816775*^7, "", 42.2, "", 
  8.353, "", "", 103.957, "", "", "", "", "", 80.46}, 
 {"TWN", "Asia", "Taiwan", "2020-01-06", 0., 0., 0., 0., 0., 0., 0., 0., "", 
  "", "", "", "", "", "", 5.56, 2.3816775*^7, "", 42.2, "", 8.353, "", "", 
  103.957, "", "", "", "", "", 80.46}, {"TWN", "Asia", "Taiwan", 
  "2020-01-07", 0., 0., 0., 0., 0., 0., 0., 0., "", "", "", "", "", "", "", 
  5.56, 2.3816775*^7, "", 42.2, "", 8.353, "", "", 103.957, "", "", "", "", 
  "", 80.46}, {"TWN", "Asia", "Taiwan", "2020-01-08", 0., 0., 0., 0., 0., 0., 
  0., 0., "", "", "", "", "", "", "", 5.56, 2.3816775*^7, "", 42.2, "", 
  8.353, "", "", 103.957, "", "", "", "", "", 80.46}, 
 {"TWN", "Asia", "Taiwan", "2020-01-09", 0., 0., 0., 0., 0., 0., 0., 0., "", 
  "", "", "", "", "", "", 5.56, 2.3816775*^7, "", 42.2, "", 8.353, "", "", 
  103.957, "", "", "", "", "", 80.46}, {"TWN", "Asia", "Taiwan", 
  "2020-01-10", 0., 0., 0., 0., 0., 0., 0., 0., "", "", "", "", "", "", "", 
  5.56, 2.3816775*^7, "", 42.2, "", 8.353, "", "", 103.957, "", "", "", "", 
  "", 80.46}, {"TWN", "Asia", "Taiwan", "2020-01-11", 0., 0., 0., 0., 0., 0., 
  0., 0., "", "", "", "", "", "", "", 5.56, 2.3816775*^7, "", 42.2, "", 
  8.353, "", "", 103.957, "", "", "", "", "", 80.46}, 
 {"TWN", "Asia", "Taiwan", "2020-01-12", 0., 0., 0., 0., 0., 0., 0., 0., "", 
  "", "", "", "", "", "", 5.56, 2.3816775*^7, "", 42.2, "", 8.353, "", "", 
  103.957, "", "", "", "", "", 80.46}, {"TWN", "Asia", "Taiwan", 
  "2020-01-13", 0., 0., 0., 0., 0., 0., 0., 0., "", "", "", "", "", "", "", 
  5.56, 2.3816775*^7, "", 42.2, "", 8.353, "", "", 103.957, "", "", "", "", 
  "", 80.46}, {"TWN", "Asia", "Taiwan", "2020-01-14", 0., 0., 0., 0., 0., 0., 
  0., 0., "", "", "", "", "", "", "", 5.56, 2.3816775*^7, "", 42.2, "", 
  8.353, "", "", 103.957, "", "", "", "", "", 80.46}, 
 {"TWN", "Asia", "Taiwan", "2020-01-15", 0., 0., 0., 0., 0., 0., 0., 0., "", 
  "", "", "", "", "", "", 5.56, 2.3816775*^7, "", 42.2, "", 8.353, "", "", 
  103.957, "", "", "", "", "", 80.46}, {"TWN", "Asia", "Taiwan", 
  "2020-01-16", 0., 0., 0., 0., 0., 0., 0., 0., "", "", "", "", "", "", "", 
  5.56, 2.3816775*^7, "", 42.2, "", 8.353, "", "", 103.957, "", "", "", "", 
  "", 80.46}, {"TWN", "Asia", "Taiwan", "2020-01-17", 0., 0., 0., 0., 0., 0., 
  0., 0., "", "", "", "", "", "", "", 5.56, 2.3816775*^7, "", 42.2, "", 
  8.353, "", "", 103.957, "", "", "", "", "", 80.46}, 
 {"TWN", "Asia", "Taiwan", "2020-01-18", 0., 0., 0., 0., 0., 0., 0., 0., "", 
  "", "", "", "", "", "", 5.56, 2.3816775*^7, "", 42.2, "", 8.353, "", "", 
  103.957, "", "", "", "", "", 80.46}, {"TWN", "Asia", "Taiwan", 
  "2020-01-19", 0., 0., 0., 0., 0., 0., 0., 0., "", "", "", "", "", "", "", 
  5.56, 2.3816775*^7, "", 42.2, "", 8.353, "", "", 103.957, "", "", "", "", 
  "", 80.46}, {"TWN", "Asia", "Taiwan", "2020-01-20", 0., 0., 0., 0., 0., 0., 
  0., 0., "", "", "", "", "", "", "", 11.11, 2.3816775*^7, "", 42.2, "", 
  8.353, "", "", 103.957, "", "", "", "", "", 80.46}, 
 {"TWN", "Asia", "Taiwan", "2020-01-21", 1., 1., 0., 0., 0.042, 0.042, 0., 
  0., "", "", "", "", "", "", "", 11.11, 2.3816775*^7, "", 42.2, "", 8.353, 
  "", "", 103.957, "", "", "", "", "", 80.46}, 
 {"TWN", "Asia", "Taiwan", "2020-01-22", 1., 0., 0., 0., 0.042, 0., 0., 0., 
  "", "", "", "", "", "", "", 11.11, 2.3816775*^7, "", 42.2, "", 8.353, "", 
  "", 103.957, "", "", "", "", "", 80.46}, {"TWN", "Asia", "Taiwan", 
  "2020-01-23", 1., 0., 0., 0., 0.042, 0., 0., 0., "", "", "", "", "", "", 
  "", 19.44, 2.3816775*^7, "", 42.2, "", 8.353, "", "", 103.957, "", "", "", 
  "", "", 80.46}, {"TWN", "Asia", "Taiwan", "2020-01-24", 1., 0., 0., 0., 
  0.042, 0., 0., 0., "", "", "", "", "", "", "", 19.44, 2.3816775*^7, "", 
  42.2, "", 8.353, "", "", 103.957, "", "", "", "", "", 80.46}, 
 {"TWN", "Asia", "Taiwan", "2020-01-25", 3., 2., 0., 0., 0.126, 0.084, 0., 
  0., "", "", "", "", "", "", "", 19.44, 2.3816775*^7, "", 42.2, "", 8.353, 
  "", "", 103.957, "", "", "", "", "", 80.46}, 
 {"TWN", "Asia", "Taiwan", "2020-01-26", 3., 0., 0., 0., 0.126, 0., 0., 0., 
  "", "", "", "", "", "", "", 19.44, 2.3816775*^7, "", 42.2, "", 8.353, "", 
  "", 103.957, "", "", "", "", "", 80.46}, {"TWN", "Asia", "Taiwan", 
  "2020-01-27", 5., 2., 0., 0., 0.21, 0.084, 0., 0., "", "", "", "", "", "", 
  "", 19.44, 2.3816775*^7, "", 42.2, "", 8.353, "", "", 103.957, "", "", "", 
  "", "", 80.46}, {"TWN", "Asia", "Taiwan", "2020-01-28", 7., 2., 0., 0., 
  0.294, 0.084, 0., 0., "", "", "", "", "", "", "", 19.44, 2.3816775*^7, "", 
  42.2, "", 8.353, "", "", 103.957, "", "", "", "", "", 80.46}, 
 {"TWN", "Asia", "Taiwan", "2020-01-29", 8., 1., 0., 0., 0.336, 0.042, 0., 
  0., "", "", "", "", "", "", "", 19.44, 2.3816775*^7, "", 42.2, "", 8.353, 
  "", "", 103.957, "", "", "", "", "", 80.46}, 
 {"TWN", "Asia", "Taiwan", "2020-01-30", 8., 0., 0., 0., 0.336, 0., 0., 0., 
  "", "", "", "", "", "", "", 19.44, 2.3816775*^7, "", 42.2, "", 8.353, "", 
  "", 103.957, "", "", "", "", "", 80.46}, {"TWN", "Asia", "Taiwan", 
  "2020-01-31", 9., 1., 0., 0., 0.378, 0.042, 0., 0., "", "", "", "", "", "", 
  "", 19.44, 2.3816775*^7, "", 42.2, "", 8.353, "", "", 103.957, "", "", "", 
  "", "", 80.46}, {"TWN", "Asia", "Taiwan", "2020-02-01", 10., 1., 0., 0., 
  0.42, 0.042, 0., 0., "", "", "", "", "", "", "", 19.44, 2.3816775*^7, "", 
  42.2, "", 8.353, "", "", 103.957, "", "", "", "", "", 80.46}, 
 {"TWN", "Asia", "Taiwan", "2020-02-02", 10., 0., 0., 0., 0.42, 0., 0., 0., 
  "", "", "", "", "", "", "", 30.56, 2.3816775*^7, "", 42.2, "", 8.353, "", 
  "", 103.957, "", "", "", "", "", 80.46}, {"TWN", "Asia", "Taiwan", 
  "2020-02-03", 10., 0., 0., 0., 0.42, 0., 0., 0., "", "", "", "", "", "", 
  "", 30.56, 2.3816775*^7, "", 42.2, "", 8.353, "", "", 103.957, "", "", "", 
  "", "", 80.46}, {"TWN", "Asia", "Taiwan", "2020-02-04", 10., 0., 0., 0., 
  0.42, 0., 0., 0., "", "", "", "", "", "", "", 30.56, 2.3816775*^7, "", 
  42.2, "", 8.353, "", "", 103.957, "", "", "", "", "", 80.46}, 
 {"TWN", "Asia", "Taiwan", "2020-02-05", 11., 1., 0., 0., 0.462, 0.042, 0., 
  0., "", "", "", "", "", "", "", 30.56, 2.3816775*^7, "", 42.2, "", 8.353, 
  "", "", 103.957, "", "", "", "", "", 80.46}, 
 {"TWN", "Asia", "Taiwan", "2020-02-06", 11., 0., 0., 0., 0.462, 0., 0., 0., 
  "", "", "", "", "", "", "", 30.56, 2.3816775*^7, "", 42.2, "", 8.353, "", 
  "", 103.957, "", "", "", "", "", 80.46}, {"TWN", "Asia", "Taiwan", 
  "2020-02-07", 16., 5., 0., 0., 0.672, 0.21, 0., 0., "", "", "", "", "", "", 
  "", 30.56, 2.3816775*^7, "", 42.2, "", 8.353, "", "", 103.957, "", "", "", 
  "", "", 80.46}, {"TWN", "Asia", "Taiwan", "2020-02-08", 17., 1., 0., 0., 
  0.714, 0.042, 0., 0., "", "", "", "", "", "", "", 30.56, 2.3816775*^7, "", 
  42.2, "", 8.353, "", "", 103.957, "", "", "", "", "", 80.46}, 
 {"TWN", "Asia", "Taiwan", "2020-02-09", 18., 1., 0., 0., 0.756, 0.042, 0., 
  0., "", "", "", "", "", "", "", 30.56, 2.3816775*^7, "", 42.2, "", 8.353, 
  "", "", 103.957, "", "", "", "", "", 80.46}, 
 {"TWN", "Asia", "Taiwan", "2020-02-10", 18., 0., 0., 0., 0.756, 0., 0., 0., 
  "", "", "", "", "", "", "", 30.56, 2.3816775*^7, "", 42.2, "", 8.353, "", 
  "", 103.957, "", "", "", "", "", 80.46}, {"TWN", "Asia", "Taiwan", 
  "2020-02-11", 18., 0., 0., 0., 0.756, 0., 0., 0., "", "", "", "", "", "", 
  "", 30.56, 2.3816775*^7, "", 42.2, "", 8.353, "", "", 103.957, "", "", "", 
  "", "", 80.46}, {"TWN", "Asia", "Taiwan", "2020-02-12", 18., 0., 0., 0., 
  0.756, 0., 0., 0., "", "", "", "", "", "", "", 30.56, 2.3816775*^7, "", 
  42.2, "", 8.353, "", "", 103.957, "", "", "", "", "", 80.46}, 
 {"TWN", "Asia", "Taiwan", "2020-02-13", 18., 0., 0., 0., 0.756, 0., 0., 0., 
  "", "", "", "", "", "", "", 30.56, 2.3816775*^7, "", 42.2, "", 8.353, "", 
  "", 103.957, "", "", "", "", "", 80.46}, {"TWN", "Asia", "Taiwan", 
  "2020-02-14", 18., 0., 0., 0., 0.756, 0., 0., 0., "", "", "", "", "", "", 
  "", 30.56, 2.3816775*^7, "", 42.2, "", 8.353, "", "", 103.957, "", "", "", 
  "", "", 80.46}, {"TWN", "Asia", "Taiwan", "2020-02-15", 18., 0., 0., 0., 
  0.756, 0., 0., 0., "", "", "", "", "", "", "", 30.56, 2.3816775*^7, "", 
  42.2, "", 8.353, "", "", 103.957, "", "", "", "", "", 80.46}, 
 {"TWN", "Asia", "Taiwan", "2020-02-16", 18., 0., 0., 0., 0.756, 0., 0., 0., 
  "", "", "", "", "", "", "", 30.56, 2.3816775*^7, "", 42.2, "", 8.353, "", 
  "", 103.957, "", "", "", "", "", 80.46}, {"TWN", "Asia", "Taiwan", 
  "2020-02-17", 20., 2., 1., 1., 0.84, 0.084, 0.042, 0.042, "", "", "", "", 
  "", "", "", 30.56, 2.3816775*^7, "", 42.2, "", 8.353, "", "", 103.957, "", 
  "", "", "", "", 80.46}, {"TWN", "Asia", "Taiwan", "2020-02-18", 22., 2., 
  1., 0., 0.924, 0.084, 0.042, 0., "", "", "", "", "", "", "", 30.56, 
  2.3816775*^7, "", 42.2, "", 8.353, "", "", 103.957, "", "", "", "", "", 
  80.46}, {"TWN", "Asia", "Taiwan", "2020-02-19", 22., 0., 1., 0., 0.924, 0., 
  0.042, 0., "", "", "", "", "", "", "", 30.56, 2.3816775*^7, "", 42.2, "", 
  8.353, "", "", 103.957, "", "", "", "", "", 80.46}, 
 {"TWN", "Asia", "Taiwan", "2020-02-20", 24., 2., 1., 0., 1.008, 0.084, 
  0.042, 0., "", "", "", "", "", "", "", 30.56, 2.3816775*^7, "", 42.2, "", 
  8.353, "", "", 103.957, "", "", "", "", "", 80.46}, 
 {"TWN", "Asia", "Taiwan", "2020-02-21", 24., 0., 1., 0., 1.008, 0., 0.042, 
  0., "", "", "", "", "", "", "", 30.56, 2.3816775*^7, "", 42.2, "", 8.353, 
  "", "", 103.957, "", "", "", "", "", 80.46}, 
 {"TWN", "Asia", "Taiwan", "2020-02-22", 26., 2., 1., 0., 1.092, 0.084, 
  0.042, 0., "", "", "", "", "", "", "", 30.56, 2.3816775*^7, "", 42.2, "", 
  8.353, "", "", 103.957, "", "", "", "", "", 80.46}, 
 {"TWN", "Asia", "Taiwan", "2020-02-23", 26., 0., 1., 0., 1.092, 0., 0.042, 
  0., "", "", "", "", "", "", "", 30.56, 2.3816775*^7, "", 42.2, "", 8.353, 
  "", "", 103.957, "", "", "", "", "", 80.46}, 
 {"TWN", "Asia", "Taiwan", "2020-02-24", 28., 2., 1., 0., 1.176, 0.084, 
  0.042, 0., "", "", "", "", "", "", "", 30.56, 2.3816775*^7, "", 42.2, "", 
  8.353, "", "", 103.957, "", "", "", "", "", 80.46}, 
 {"TWN", "Asia", "Taiwan", "2020-02-25", 30., 2., 1., 0., 1.26, 0.084, 0.042, 
  0., "", "", "", "", "", "", "", 19.44, 2.3816775*^7, "", 42.2, "", 8.353, 
  "", "", 103.957, "", "", "", "", "", 80.46}, 
 {"TWN", "Asia", "Taiwan", "2020-02-26", 31., 1., 1., 0., 1.302, 0.042, 
  0.042, 0., "", "", "", "", "", "", "", 19.44, 2.3816775*^7, "", 42.2, "", 
  8.353, "", "", 103.957, "", "", "", "", "", 80.46}, 
 {"TWN", "Asia", "Taiwan", "2020-02-27", 32., 1., 1., 0., 1.344, 0.042, 
  0.042, 0., "", "", "", "", "", "", "", 19.44, 2.3816775*^7, "", 42.2, "", 
  8.353, "", "", 103.957, "", "", "", "", "", 80.46}, 
 {"TWN", "Asia", "Taiwan", "2020-02-28", 34., 2., 1., 0., 1.428, 0.084, 
  0.042, 0., "", "", "", "", "", "", "", 19.44, 2.3816775*^7, "", 42.2, "", 
  8.353, "", "", 103.957, "", "", "", "", "", 80.46}, 
 {"TWN", "Asia", "Taiwan", "2020-02-29", 39., 5., 1., 0., 1.638, 0.21, 0.042, 
  0., "", "", "", "", "", "", "", 19.44, 2.3816775*^7, "", 42.2, "", 8.353, 
  "", "", 103.957, "", "", "", "", "", 80.46}, 
 {"TWN", "Asia", "Taiwan", "2020-03-01", 40., 1., 1., 0., 1.679, 0.042, 
  0.042, 0., "", "", "", "", "", "", "", 19.44, 2.3816775*^7, "", 42.2, "", 
  8.353, "", "", 103.957, "", "", "", "", "", 80.46}, 
 {"TWN", "Asia", "Taiwan", "2020-03-02", 40., 0., 1., 0., 1.679, 0., 0.042, 
  0., "", "", "", "", "", "", "", 19.44, 2.3816775*^7, "", 42.2, "", 8.353, 
  "", "", 103.957, "", "", "", "", "", 80.46}, 
 {"TWN", "Asia", "Taiwan", "2020-03-03", 41., 1., 1., 0., 1.721, 0.042, 
  0.042, 0., "", "", "", "", "", "", "", 19.44, 2.3816775*^7, "", 42.2, "", 
  8.353, "", "", 103.957, "", "", "", "", "", 80.46}, 
 {"TWN", "Asia", "Taiwan", "2020-03-04", 42., 1., 1., 0., 1.763, 0.042, 
  0.042, 0., "", "", "", "", "", "", "", 19.44, 2.3816775*^7, "", 42.2, "", 
  8.353, "", "", 103.957, "", "", "", "", "", 80.46}, 
 {"TWN", "Asia", "Taiwan", "2020-03-06", 44., 2., 1., 0., 1.847, 0.084, 
  0.042, 0., 13555., "", 0.569, "", "", "", "tests performed", 25., 
  2.3816775*^7, "", 42.2, "", 8.353, "", "", 103.957, "", "", "", "", "", 
  80.46}, {"TWN", "Asia", "Taiwan", "2020-03-07", 45., 1., 1., 0., 1.889, 
  0.042, 0.042, 0., 13855., 300., 0.582, 0.013, "", "", "tests performed", 
  25., 2.3816775*^7, "", 42.2, "", 8.353, "", "", 103.957, "", "", "", "", 
  "", 80.46}, {"TWN", "Asia", "Taiwan", "2020-03-08", 45., 0., 1., 0., 1.889, 
  0., 0.042, 0., 14154., 299., 0.594, 0.013, "", "", "tests performed", 25., 
  2.3816775*^7, "", 42.2, "", 8.353, "", "", 103.957, "", "", "", "", "", 
  80.46}, {"TWN", "Asia", "Taiwan", "2020-03-09", 45., 0., 1., 0., 1.889, 0., 
  0.042, 0., 14635., 481., 0.614, 0.02, "", "", "tests performed", 25., 
  2.3816775*^7, "", 42.2, "", 8.353, "", "", 103.957, "", "", "", "", "", 
  80.46}, {"TWN", "Asia", "Taiwan", "2020-03-10", "", "", "", "", "", "", "", 
  "", 14970., 335., 0.629, 0.014, "", "", "tests performed", 25., 
  2.3816775*^7, "", 42.2, "", 8.353, "", "", 103.957, "", "", "", "", "", 
  80.46}, {"TWN", "Asia", "Taiwan", "2020-03-11", 48., 3., 1., 0., 2.015, 
  0.126, 0.042, 0., 15413., 443., 0.647, 0.019, "", "", "tests performed", 
  25., 2.3816775*^7, "", 42.2, "", 8.353, "", "", 103.957, "", "", "", "", 
  "", 80.46}, {"TWN", "Asia", "Taiwan", "2020-03-12", 48., 0., 1., 0., 2.015, 
  0., 0.042, 0., 16089., 676., 0.676, 0.028, "", "", "tests performed", 25., 
  2.3816775*^7, "", 42.2, "", 8.353, "", "", 103.957, "", "", "", "", "", 
  80.46}, {"TWN", "Asia", "Taiwan", "2020-03-13", 49., 1., 1., 0., 2.057, 
  0.042, 0.042, 0., 16530., 441., 0.694, 0.019, 425., 0.018, 
  "tests performed", 25., 2.3816775*^7, "", 42.2, "", 8.353, "", "", 103.957, 
  "", "", "", "", "", 80.46}, {"TWN", "Asia", "Taiwan", "2020-03-14", 53., 
  4., 1., 0., 2.225, 0.168, 0.042, 0., 16911., 381., 0.71, 0.016, 437., 
  0.018, "tests performed", 25., 2.3816775*^7, "", 42.2, "", 8.353, "", "", 
  103.957, "", "", "", "", "", 80.46}, {"TWN", "Asia", "Taiwan", 
  "2020-03-15", 59., 6., 1., 0., 2.477, 0.252, 0.042, 0., 17219., 308., 
  0.723, 0.013, 438., 0.018, "tests performed", 25., 2.3816775*^7, "", 42.2, 
  "", 8.353, "", "", 103.957, "", "", "", "", "", 80.46}, 
 {"TWN", "Asia", "Taiwan", "2020-03-16", 59., 0., 1., 0., 2.477, 0., 0.042, 
  0., 17935., 716., 0.753, 0.03, 471., 0.02, "tests performed", 25., 
  2.3816775*^7, "", 42.2, "", 8.353, "", "", 103.957, "", "", "", "", "", 
  80.46}, {"TWN", "Asia", "Taiwan", "2020-03-17", 67., 8., 1., 0., 2.813, 
  0.336, 0.042, 0., 18812., 877., 0.79, 0.037, 549., 0.023, 
  "tests performed", 25., 2.3816775*^7, "", 42.2, "", 8.353, "", "", 103.957, 
  "", "", "", "", "", 80.46}, {"TWN", "Asia", "Taiwan", "2020-03-18", 77., 
  10., 1., 0., 3.233, 0.42, 0.042, 0., 20014., 1202., 0.84, 0.05, 657., 
  0.028, "tests performed", 25., 2.3816775*^7, "", 42.2, "", 8.353, "", "", 
  103.957, "", "", "", "", "", 80.46}, {"TWN", "Asia", "Taiwan", 
  "2020-03-19", 108., 31., 1., 0., 4.535, 1.302, 0.042, 0., 21376., 1362., 
  0.898, 0.057, 755., 0.032, "tests performed", 27.78, 2.3816775*^7, "", 
  42.2, "", 8.353, "", "", 103.957, "", "", "", "", "", 80.46}, 
 {"TWN", "Asia", "Taiwan", "2020-03-20", 108., 0., 1., 0., 4.535, 0., 0.042, 
  0., 22743., 1367., 0.955, 0.057, 888., 0.037, "tests performed", 27.78, 
  2.3816775*^7, "", 42.2, "", 8.353, "", "", 103.957, "", "", "", "", "", 
  80.46}, {"TWN", "Asia", "Taiwan", "2020-03-21", 135., 27., 2., 1., 5.668, 
  1.134, 0.084, 0.042, 23805., 1062., 1., 0.045, 985., 0.041, 
  "tests performed", 27.78, 2.3816775*^7, "", 42.2, "", 8.353, "", "", 
  103.957, "", "", "", "", "", 80.46}, {"TWN", "Asia", "Taiwan", 
  "2020-03-22", 153., 18., 2., 0., 6.424, 0.756, 0.084, 0., 24609., 804., 
  1.033, 0.034, 1056., 0.044, "tests performed", 27.78, 2.3816775*^7, "", 
  42.2, "", 8.353, "", "", 103.957, "", "", "", "", "", 80.46}, 
 {"TWN", "Asia", "Taiwan", "2020-03-23", 165., 12., 2., 0., 6.928, 0.504, 
  0.084, 0., 25746., 1137., 1.081, 0.048, 1116., 0.047, "tests performed", 
  27.78, 2.3816775*^7, "", 42.2, "", 8.353, "", "", 103.957, "", "", "", "", 
  "", 80.46}, {"TWN", "Asia", "Taiwan", "2020-03-24", 195., 30., 2., 0., 
  8.188, 1.26, 0.084, 0., 26660., 914., 1.119, 0.038, 1121., 0.047, 
  "tests performed", 27.78, 2.3816775*^7, "", 42.2, "", 8.353, "", "", 
  103.957, "", "", "", "", "", 80.46}, {"TWN", "Asia", "Taiwan", 
  "2020-03-25", 216., 21., 2., 0., 9.069, 0.882, 0.084, 0., 27532., 872., 
  1.156, 0.037, 1074., 0.045, "tests performed", 27.78, 2.3816775*^7, "", 
  42.2, "", 8.353, "", "", 103.957, "", "", "", "", "", 80.46}, 
 {"TWN", "Asia", "Taiwan", "2020-03-26", 235., 19., 2., 0., 9.867, 0.798, 
  0.084, 0., 28507., 975., 1.197, 0.041, 1019., 0.043, "tests performed", 
  27.78, 2.3816775*^7, "", 42.2, "", 8.353, "", "", 103.957, "", "", "", "", 
  "", 80.46}, {"TWN", "Asia", "Taiwan", "2020-03-27", 252., 17., 2., 0., 
  10.581, 0.714, 0.084, 0., 29389., 882., 1.234, 0.037, 949., 0.04, 
  "tests performed", 27.78, 2.3816775*^7, "", 42.2, "", 8.353, "", "", 
  103.957, "", "", "", "", "", 80.46}, {"TWN", "Asia", "Taiwan", 
  "2020-03-28", 267., 15., 2., 0., 11.211, 0.63, 0.084, 0., 29915., 526., 
  1.256, 0.022, 873., 0.037, "tests performed", 27.78, 2.3816775*^7, "", 
  42.2, "", 8.353, "", "", 103.957, "", "", "", "", "", 80.46}, 
 {"TWN", "Asia", "Taiwan", "2020-03-29", 283., 16., 2., 0., 11.882, 0.672, 
  0.084, 0., 30777., 862., 1.292, 0.036, 881., 0.037, "tests performed", 
  27.78, 2.3816775*^7, "", 42.2, "", 8.353, "", "", 103.957, "", "", "", "", 
  "", 80.46}, {"TWN", "Asia", "Taiwan", "2020-03-30", 306., 23., 5., 3., 
  12.848, 0.966, 0.21, 0.126, 31800., 1023., 1.335, 0.043, 865., 0.036, 
  "tests performed", 27.78, 2.3816775*^7, "", 42.2, "", 8.353, "", "", 
  103.957, "", "", "", "", "", 80.46}, {"TWN", "Asia", "Taiwan", 
  "2020-03-31", 306., 0., 5., 0., 12.848, 0., 0.21, 0., 32726., 926., 1.374, 
  0.039, 867., 0.036, "tests performed", 27.78, 2.3816775*^7, "", 42.2, "", 
  8.353, "", "", 103.957, "", "", "", "", "", 80.46}, 
 {"TWN", "Asia", "Taiwan", "2020-04-01", 322., 16., 5., 0., 13.52, 0.672, 
  0.21, 0., 33733., 1007., 1.416, 0.042, 886., 0.037, "tests performed", 
  27.78, 2.3816775*^7, "", 42.2, "", 8.353, "", "", 103.957, "", "", "", "", 
  "", 80.46}, {"TWN", "Asia", "Taiwan", "2020-04-02", 339., 17., 5., 0., 
  14.234, 0.714, 0.21, 0., 34557., 824., 1.451, 0.035, 864., 0.036, 
  "tests performed", 27.78, 2.3816775*^7, "", 42.2, "", 8.353, "", "", 
  103.957, "", "", "", "", "", 80.46}, {"TWN", "Asia", "Taiwan", 
  "2020-04-03", 339., 0., 5., 0., 14.234, 0., 0.21, 0., 35442., 885., 1.488, 
  0.037, 865., 0.036, "tests performed", 27.78, 2.3816775*^7, "", 42.2, "", 
  8.353, "", "", 103.957, "", "", "", "", "", 80.46}, 
 {"TWN", "Asia", "Taiwan", "2020-04-04", 355., 16., 5., 0., 14.905, 0.672, 
  0.21, 0., 36304., 862., 1.524, 0.036, 913., 0.038, "tests performed", 
  27.78, 2.3816775*^7, "", 42.2, "", 8.353, "", "", 103.957, "", "", "", "", 
  "", 80.46}, {"TWN", "Asia", "Taiwan", "2020-04-05", 363., 8., 5., 0., 
  15.241, 0.336, 0.21, 0., 37219., 915., 1.563, 0.038, 920., 0.039, 
  "tests performed", 27.78, 2.3816775*^7, "", 42.2, "", 8.353, "", "", 
  103.957, "", "", "", "", "", 80.46}, {"TWN", "Asia", "Taiwan", 
  "2020-04-06", 363., 0., 5., 0., 15.241, 0., 0.21, 0., 39011., 1792., 1.638, 
  0.075, 1030., 0.043, "tests performed", 27.78, 2.3816775*^7, "", 42.2, "", 
  8.353, "", "", 103.957, "", "", "", "", "", 80.46}, 
 {"TWN", "Asia", "Taiwan", "2020-04-07", 373., 10., 5., 0., 15.661, 0.42, 
  0.21, 0., 40702., 1691., 1.709, 0.071, 1139., 0.048, "tests performed", 
  27.78, 2.3816775*^7, "", 42.2, "", 8.353, "", "", 103.957, "", "", "", "", 
  "", 80.46}, {"TWN", "Asia", "Taiwan", "2020-04-08", 376., 3., 5., 0., 
  15.787, 0.126, 0.21, 0., 42315., 1613., 1.777, 0.068, 1226., 0.051, 
  "tests performed", 27.78, 2.3816775*^7, "", 42.2, "", 8.353, "", "", 
  103.957, "", "", "", "", "", 80.46}, {"TWN", "Asia", "Taiwan", 
  "2020-04-09", 379., 3., 5., 0., 15.913, 0.126, 0.21, 0., 43886., 1571., 
  1.843, 0.066, 1333., 0.056, "tests performed", 27.78, 2.3816775*^7, "", 
  42.2, "", 8.353, "", "", 103.957, "", "", "", "", "", 80.46}, 
 {"TWN", "Asia", "Taiwan", "2020-04-10", 380., 1., 5., 0., 15.955, 0.042, 
  0.21, 0., 45446., 1560., 1.908, 0.066, 1429., 0.06, "tests performed", 
  27.78, 2.3816775*^7, "", 42.2, "", 8.353, "", "", 103.957, "", "", "", "", 
  "", 80.46}, {"TWN", "Asia", "Taiwan", "2020-04-11", 380., 0., 5., 0., 
  15.955, 0., 0.21, 0., 46547., 1101., 1.954, 0.046, 1463., 0.061, 
  "tests performed", 27.78, 2.3816775*^7, "", 42.2, "", 8.353, "", "", 
  103.957, "", "", "", "", "", 80.46}, {"TWN", "Asia", "Taiwan", 
  "2020-04-12", 385., 5., 6., 1., 16.165, 0.21, 0.252, 0.042, 47215., 668., 
  1.982, 0.028, 1428., 0.06, "tests performed", 27.78, 2.3816775*^7, "", 
  42.2, "", 8.353, "", "", 103.957, "", "", "", "", "", 80.46}, 
 {"TWN", "Asia", "Taiwan", "2020-04-13", 388., 3., 6., 0., 16.291, 0.126, 
  0.252, 0., 48549., 1334., 2.038, 0.056, 1363., 0.057, "tests performed", 
  27.78, 2.3816775*^7, "", 42.2, "", 8.353, "", "", 103.957, "", "", "", "", 
  "", 80.46}, {"TWN", "Asia", "Taiwan", "2020-04-14", 393., 5., 6., 0., 
  16.501, 0.21, 0.252, 0., 49748., 1199., 2.089, 0.05, 1292., 0.054, 
  "tests performed", 27.78, 2.3816775*^7, "", 42.2, "", 8.353, "", "", 
  103.957, "", "", "", "", "", 80.46}, {"TWN", "Asia", "Taiwan", 
  "2020-04-15", 395., 2., 6., 0., 16.585, 0.084, 0.252, 0., 50703., 955., 
  2.129, 0.04, 1198., 0.05, "tests performed", 27.78, 2.3816775*^7, "", 42.2, 
  "", 8.353, "", "", 103.957, "", "", "", "", "", 80.46}, 
 {"TWN", "Asia", "Taiwan", "2020-04-16", 395., 0., 6., 0., 16.585, 0., 0.252, 
  0., 51603., 900., 2.167, 0.038, 1102., 0.046, "tests performed", 27.78, 
  2.3816775*^7, "", 42.2, "", 8.353, "", "", 103.957, "", "", "", "", "", 
  80.46}, {"TWN", "Asia", "Taiwan", "2020-04-17", 395., 0., 6., 0., 16.585, 
  0., 0.252, 0., 52445., 842., 2.202, 0.035, 1000., 0.042, "tests performed", 
  27.78, 2.3816775*^7, "", 42.2, "", 8.353, "", "", 103.957, "", "", "", "", 
  "", 80.46}, {"TWN", "Asia", "Taiwan", "2020-04-18", 395., 0., 6., 0., 
  16.585, 0., 0.252, 0., 53005., 560., 2.226, 0.024, 923., 0.039, 
  "tests performed", 27.78, 2.3816775*^7, "", 42.2, "", 8.353, "", "", 
  103.957, "", "", "", "", "", 80.46}, {"TWN", "Asia", "Taiwan", 
  "2020-04-19", 398., 3., 6., 0., 16.711, 0.126, 0.252, 0., 53632., 627., 
  2.252, 0.026, 917., 0.039, "tests performed", 27.78, 2.3816775*^7, "", 
  42.2, "", 8.353, "", "", 103.957, "", "", "", "", "", 80.46}, 
 {"TWN", "Asia", "Taiwan", "2020-04-20", 420., 22., 6., 0., 17.635, 0.924, 
  0.252, 0., 55476., 1844., 2.329, 0.077, 990., 0.042, "tests performed", 
  27.78, 2.3816775*^7, "", 42.2, "", 8.353, "", "", 103.957, "", "", "", "", 
  "", 80.46}, {"TWN", "Asia", "Taiwan", "2020-04-21", 422., 2., 6., 0., 
  17.719, 0.084, 0.252, 0., 56853., 1377., 2.387, 0.058, 1015., 0.043, 
  "tests performed", 27.78, 2.3816775*^7, "", 42.2, "", 8.353, "", "", 
  103.957, "", "", "", "", "", 80.46}, {"TWN", "Asia", "Taiwan", 
  "2020-04-22", 425., 3., 6., 0., 17.845, 0.126, 0.252, 0., 58003., 1150., 
  2.435, 0.048, 1043., 0.044, "tests performed", 27.78, 2.3816775*^7, "", 
  42.2, "", 8.353, "", "", 103.957, "", "", "", "", "", 80.46}, 
 {"TWN", "Asia", "Taiwan", "2020-04-23", 426., 1., 6., 0., 17.887, 0.042, 
  0.252, 0., 59026., 1023., 2.478, 0.043, 1060., 0.045, "tests performed", 
  27.78, 2.3816775*^7, "", 42.2, "", 8.353, "", "", 103.957, "", "", "", "", 
  "", 80.46}, {"TWN", "Asia", "Taiwan", "2020-04-24", 427., 1., 6., 0., 
  17.929, 0.042, 0.252, 0., 59840., 814., 2.513, 0.034, 1056., 0.044, 
  "tests performed", 27.78, 2.3816775*^7, "", 42.2, "", 8.353, "", "", 
  103.957, "", "", "", "", "", 80.46}, {"TWN", "Asia", "Taiwan", 
  "2020-04-25", 428., 1., 6., 0., 17.971, 0.042, 0.252, 0., 60459., 619., 
  2.539, 0.026, 1065., 0.045, "tests performed", 27.78, 2.3816775*^7, "", 
  42.2, "", 8.353, "", "", 103.957, "", "", "", "", "", 80.46}, 
 {"TWN", "Asia", "Taiwan", "2020-04-26", 429., 1., 6., 0., 18.013, 0.042, 
  0.252, 0., 60956., 497., 2.559, 0.021, 1046., 0.044, "tests performed", 
  27.78, 2.3816775*^7, "", 42.2, "", 8.353, "", "", 103.957, "", "", "", "", 
  "", 80.46}, {"TWN", "Asia", "Taiwan", "2020-04-27", 429., 0., 6., 0., 
  18.013, 0., 0.252, 0., 61684., 728., 2.59, 0.031, 887., 0.037, 
  "tests performed", 27.78, 2.3816775*^7, "", 42.2, "", 8.353, "", "", 
  103.957, "", "", "", "", "", 80.46}, {"TWN", "Asia", "Taiwan", 
  "2020-04-28", 429., 0., 6., 0., 18.013, 0., 0.252, 0., 62368., 684., 2.619, 
  0.029, 788., 0.033, "tests performed", 27.78, 2.3816775*^7, "", 42.2, "", 
  8.353, "", "", 103.957, "", "", "", "", "", 80.46}, 
 {"TWN", "Asia", "Taiwan", "2020-04-29", 429., 0., 6., 0., 18.013, 0., 0.252, 
  0., 62844., 476., 2.639, 0.02, 692., 0.029, "tests performed", 27.78, 
  2.3816775*^7, "", 42.2, "", 8.353, "", "", 103.957, "", "", "", "", "", 
  80.46}, {"TWN", "Asia", "Taiwan", "2020-04-30", 429., 0., 6., 0., 18.013, 
  0., 0.252, 0., 63340., 496., 2.659, 0.021, 616., 0.026, "tests performed", 
  27.78, 2.3816775*^7, "", 42.2, "", 8.353, "", "", 103.957, "", "", "", "", 
  "", 80.46}, {"TWN", "Asia", "Taiwan", "2020-05-01", 429., 0., 6., 0., 
  18.013, 0., 0.252, 0., 63713., 373., 2.675, 0.016, 553., 0.023, 
  "tests performed", 27.78, 2.3816775*^7, "", 42.2, "", 8.353, "", "", 
  103.957, "", "", "", "", "", 80.46}, {"TWN", "Asia", "Taiwan", 
  "2020-05-02", 429., 0., 6., 0., 18.013, 0., 0.252, 0., 64094., 381., 2.691, 
  0.016, 519., 0.022, "tests performed", 27.78, 2.3816775*^7, "", 42.2, "", 
  8.353, "", "", 103.957, "", "", "", "", "", 80.46}, 
 {"TWN", "Asia", "Taiwan", "2020-05-03", 432., 3., 6., 0., 18.138, 0.126, 
  0.252, 0., 64436., 342., 2.705, 0.014, 497., 0.021, "tests performed", 
  27.78, 2.3816775*^7, "", 42.2, "", 8.353, "", "", 103.957, "", "", "", "", 
  "", 80.46}, {"TWN", "Asia", "Taiwan", "2020-05-04", 436., 4., 6., 0., 
  18.306, 0.168, 0.252, 0., 64958., 522., 2.727, 0.022, 468., 0.02, 
  "tests performed", 27.78, 2.3816775*^7, "", 42.2, "", 8.353, "", "", 
  103.957, "", "", "", "", "", 80.46}, {"TWN", "Asia", "Taiwan", 
  "2020-05-05", 438., 2., 6., 0., 18.39, 0.084, 0.252, 0., 65589., 631., 
  2.754, 0.026, 460., 0.019, "tests performed", 27.78, 2.3816775*^7, "", 
  42.2, "", 8.353, "", "", 103.957, "", "", "", "", "", 80.46}, 
 {"TWN", "Asia", "Taiwan", "2020-05-06", 438., 0., 6., 0., 18.39, 0., 0.252, 
  0., 66046., 457., 2.773, 0.019, 457., 0.019, "tests performed", 27.78, 
  2.3816775*^7, "", 42.2, "", 8.353, "", "", 103.957, "", "", "", "", "", 
  80.46}, {"TWN", "Asia", "Taiwan", "2020-05-07", 439., 1., 6., 0., 18.432, 
  0.042, 0.252, 0., 66460., 414., 2.79, 0.017, 446., 0.019, 
  "tests performed", 27.78, 2.3816775*^7, "", 42.2, "", 8.353, "", "", 
  103.957, "", "", "", "", "", 80.46}, {"TWN", "Asia", "Taiwan", 
  "2020-05-08", 440., 1., 6., 0., 18.474, 0.042, 0.252, 0., 66861., 401., 
  2.807, 0.017, 450., 0.019, "tests performed", 22.22, 2.3816775*^7, "", 
  42.2, "", 8.353, "", "", 103.957, "", "", "", "", "", 80.46}, 
 {"TWN", "Asia", "Taiwan", "2020-05-09", 440., 0., 6., 0., 18.474, 0., 0.252, 
  0., 67133., 272., 2.819, 0.011, 434., 0.018, "tests performed", 22.22, 
  2.3816775*^7, "", 42.2, "", 8.353, "", "", 103.957, "", "", "", "", "", 
  80.46}, {"TWN", "Asia", "Taiwan", "2020-05-10", 440., 0., 6., 0., 18.474, 
  0., 0.252, 0., 67400., 267., 2.83, 0.011, 423., 0.018, "tests performed", 
  22.22, 2.3816775*^7, "", 42.2, "", 8.353, "", "", 103.957, "", "", "", "", 
  "", 80.46}, {"TWN", "Asia", "Taiwan", "2020-05-11", 440., 0., 6., 0., 
  18.474, 0., 0.252, 0., 67758., 358., 2.845, 0.015, 400., 0.017, 
  "tests performed", 22.22, 2.3816775*^7, "", 42.2, "", 8.353, "", "", 
  103.957, "", "", "", "", "", 80.46}, {"TWN", "Asia", "Taiwan", 
  "2020-05-12", 440., 0., 7., 1., 18.474, 0., 0.294, 0.042, 68107., 349., 
  2.86, 0.015, 360., 0.015, "tests performed", 22.22, 2.3816775*^7, "", 42.2, 
  "", 8.353, "", "", 103.957, "", "", "", "", "", 80.46}, 
 {"TWN", "Asia", "Taiwan", "2020-05-13", 440., 0., 7., 0., 18.474, 0., 0.294, 
  0., 68335., 228., 2.869, 0.01, 327., 0.014, "tests performed", 22.22, 
  2.3816775*^7, "", 42.2, "", 8.353, "", "", 103.957, "", "", "", "", "", 
  80.46}, {"TWN", "Asia", "Taiwan", "2020-05-14", 440., 0., 7., 0., 18.474, 
  0., 0.294, 0., 68659., 324., 2.883, 0.014, 314., 0.013, "tests performed", 
  22.22, 2.3816775*^7, "", 42.2, "", 8.353, "", "", 103.957, "", "", "", "", 
  "", 80.46}, {"TWN", "Asia", "Taiwan", "2020-05-15", 440., 0., 7., 0., 
  18.474, 0., 0.294, 0., 68988., 329., 2.897, 0.014, 304., 0.013, 
  "tests performed", 22.22, 2.3816775*^7, "", 42.2, "", 8.353, "", "", 
  103.957, "", "", "", "", "", 80.46}, {"TWN", "Asia", "Taiwan", 
  "2020-05-16", 440., 0., 7., 0., 18.474, 0., 0.294, 0., 69206., 218., 2.906, 
  0.009, 296., 0.012, "tests performed", 22.22, 2.3816775*^7, "", 42.2, "", 
  8.353, "", "", 103.957, "", "", "", "", "", 80.46}, 
 {"TWN", "Asia", "Taiwan", "2020-05-17", 440., 0., 7., 0., 18.474, 0., 0.294, 
  0., 69395., 189., 2.914, 0.008, 285., 0.012, "tests performed", 22.22, 
  2.3816775*^7, "", 42.2, "", 8.353, "", "", 103.957, "", "", "", "", "", 
  80.46}, {"TWN", "Asia", "Taiwan", "2020-05-18", 440., 0., 7., 0., 18.474, 
  0., 0.294, 0., 69657., 262., 2.925, 0.011, 271., 0.011, "tests performed", 
  22.22, 2.3816775*^7, "", 42.2, "", 8.353, "", "", 103.957, "", "", "", "", 
  "", 80.46}, {"TWN", "Asia", "Taiwan", "2020-05-19", 440., 0., 7., 0., 
  18.474, 0., 0.294, 0., 69876., 219., 2.934, 0.009, 253., 0.011, 
  "tests performed", 22.22, 2.3816775*^7, "", 42.2, "", 8.353, "", "", 
  103.957, "", "", "", "", "", 80.46}, {"TWN", "Asia", "Taiwan", 
  "2020-05-20", 440., 0., 7., 0., 18.474, 0., 0.294, 0., "", "", "", "", 
  253., 0.011, "tests performed", 22.22, 2.3816775*^7, "", 42.2, "", 8.353, 
  "", "", 103.957, "", "", "", "", "", 80.46}, 
 {"TWN", "Asia", "Taiwan", "2020-05-21", 441., 1., 7., 0., 18.516, 0.042, 
  0.294, 0., 70338., "", 2.953, "", 240., 0.01, "tests performed", 22.22, 
  2.3816775*^7, "", 42.2, "", 8.353, "", "", 103.957, "", "", "", "", "", 
  80.46}, {"TWN", "Asia", "Taiwan", "2020-05-22", 441., 0., 7., 0., 18.516, 
  0., 0.294, 0., 70526., 188., 2.961, 0.008, 220., 0.009, "tests performed", 
  22.22, 2.3816775*^7, "", 42.2, "", 8.353, "", "", 103.957, "", "", "", "", 
  "", 80.46}, {"TWN", "Asia", "Taiwan", "2020-05-23", 441., 0., 7., 0., 
  18.516, 0., 0.294, 0., 70697., 171., 2.968, 0.007, 213., 0.009, 
  "tests performed", 22.22, 2.3816775*^7, "", 42.2, "", 8.353, "", "", 
  103.957, "", "", "", "", "", 80.46}, {"TWN", "Asia", "Taiwan", 
  "2020-05-24", 441., 0., 7., 0., 18.516, 0., 0.294, 0., 70880., 183., 2.976, 
  0.008, 212., 0.009, "tests performed", 22.22, 2.3816775*^7, "", 42.2, "", 
  8.353, "", "", 103.957, "", "", "", "", "", 80.46}, 
 {"TWN", "Asia", "Taiwan", "2020-05-25", 441., 0., 7., 0., 18.516, 0., 0.294, 
  0., 71101., 221., 2.985, 0.009, 206., 0.009, "tests performed", 22.22, 
  2.3816775*^7, "", 42.2, "", 8.353, "", "", 103.957, "", "", "", "", "", 
  80.46}, {"TWN", "Asia", "Taiwan", "2020-05-26", 441., 0., 7., 0., 18.516, 
  0., 0.294, 0., 71405., 304., 2.998, 0.013, 218., 0.009, "tests performed", 
  22.22, 2.3816775*^7, "", 42.2, "", 8.353, "", "", 103.957, "", "", "", "", 
  "", 80.46}, {"TWN", "Asia", "Taiwan", "2020-05-27", 441., 0., 7., 0., 
  18.516, 0., 0.294, 0., 71581., 176., 3.005, 0.007, 211., 0.009, 
  "tests performed", 22.22, 2.3816775*^7, "", 42.2, "", 8.353, "", "", 
  103.957, "", "", "", "", "", 80.46}, {"TWN", "Asia", "Taiwan", 
  "2020-05-28", 441., 0., 7., 0., 18.516, 0., 0.294, 0., 71750., 169., 3.013, 
  0.007, 202., 0.008, "tests performed", 22.22, 2.3816775*^7, "", 42.2, "", 
  8.353, "", "", 103.957, "", "", "", "", "", 80.46}, 
 {"TWN", "Asia", "Taiwan", "2020-05-29", 441., 0., 7., 0., 18.516, 0., 0.294, 
  0., 71909., 159., 3.019, 0.007, 198., 0.008, "tests performed", 22.22, 
  2.3816775*^7, "", 42.2, "", 8.353, "", "", 103.957, "", "", "", "", "", 
  80.46}, {"TWN", "Asia", "Taiwan", "2020-05-30", 442., 1., 7., 0., 18.558, 
  0.042, 0.294, 0., 72082., 173., 3.027, 0.007, 198., 0.008, 
  "tests performed", 22.22, 2.3816775*^7, "", 42.2, "", 8.353, "", "", 
  103.957, "", "", "", "", "", 80.46}, {"TWN", "Asia", "Taiwan", 
  "2020-05-31", 442., 0., 7., 0., 18.558, 0., 0.294, 0., 72319., 237., 3.036, 
  0.01, 206., 0.009, "tests performed", 22.22, 2.3816775*^7, "", 42.2, "", 
  8.353, "", "", 103.957, "", "", "", "", "", 80.46}, 
 {"TWN", "Asia", "Taiwan", "2020-06-01", 442., 0., 7., 0., 18.558, 0., 0.294, 
  0., 72507., 188., 3.044, 0.008, 201., 0.008, "tests performed", 22.22, 
  2.3816775*^7, "", 42.2, "", 8.353, "", "", 103.957, "", "", "", "", "", 
  80.46}, {"TWN", "Asia", "Taiwan", "2020-06-02", 443., 1., 7., 0., 18.6, 
  0.042, 0.294, 0., 72683., 176., 3.052, 0.007, 183., 0.008, 
  "tests performed", 22.22, 2.3816775*^7, "", 42.2, "", 8.353, "", "", 
  103.957, "", "", "", "", "", 80.46}, {"TWN", "Asia", "Taiwan", 
  "2020-06-03", 443., 0., 7., 0., 18.6, 0., 0.294, 0., 72871., 188., 3.06, 
  0.008, 184., 0.008, "tests performed", 22.22, 2.3816775*^7, "", 42.2, "", 
  8.353, "", "", 103.957, "", "", "", "", "", 80.46}, 
 {"TWN", "Asia", "Taiwan", "2020-06-04", 443., 0., 7., 0., 18.6, 0., 0.294, 
  0., 73040., 169., 3.067, 0.007, 184., 0.008, "tests performed", 22.22, 
  2.3816775*^7, "", 42.2, "", 8.353, "", "", 103.957, "", "", "", "", "", 
  80.46}, {"TWN", "Asia", "Taiwan", "2020-06-05", 443., 0., 7., 0., 18.6, 0., 
  0.294, 0., 73225., 185., 3.075, 0.008, 188., 0.008, "tests performed", 
  22.22, 2.3816775*^7, "", 42.2, "", 8.353, "", "", 103.957, "", "", "", "", 
  "", 80.46}, {"TWN", "Asia", "Taiwan", "2020-06-06", 443., 0., 7., 0., 18.6, 
  0., 0.294, 0., 73359., 134., 3.08, 0.006, 182., 0.008, "tests performed", 
  22.22, 2.3816775*^7, "", 42.2, "", 8.353, "", "", 103.957, "", "", "", "", 
  "", 80.46}, {"TWN", "Asia", "Taiwan", "2020-06-07", 443., 0., 7., 0., 18.6, 
  0., 0.294, 0., "", "", "", "", 167., 0.007, "tests performed", 22.22, 
  2.3816775*^7, "", 42.2, "", 8.353, "", "", 103.957, "", "", "", "", "", 
  80.46}, {"TWN", "Asia", "Taiwan", "2020-06-08", 443., 0., 7., 0., 18.6, 0., 
  0.294, 0., "", "", "", "", 159., 0.007, "tests performed", 22.22, 
  2.3816775*^7, "", 42.2, "", 8.353, "", "", 103.957, "", "", "", "", "", 
  80.46}, {"TWN", "Asia", "Taiwan", "2020-06-09", 443., 0., 7., 0., 18.6, 0., 
  0.294, 0., 73751., "", 3.097, "", 153., 0.006, "tests performed", 22.22, 
  2.3816775*^7, "", 42.2, "", 8.353, "", "", 103.957, "", "", "", "", "", 
  80.46}, {"TWN", "Asia", "Taiwan", "2020-06-10", 443., 0., 7., 0., 18.6, 0., 
  0.294, 0., "", "", "", "", 145., 0.006, "tests performed", 22.22, 
  2.3816775*^7, "", 42.2, "", 8.353, "", "", 103.957, "", "", "", "", "", 
  80.46}, {"TWN", "Asia", "Taiwan", "2020-06-11", 443., 0., 7., 0., 18.6, 0., 
  0.294, 0., "", "", "", "", 140., 0.006, "tests performed", 22.22, 
  2.3816775*^7, "", 42.2, "", 8.353, "", "", 103.957, "", "", "", "", "", 
  80.46}, {"TWN", "Asia", "Taiwan", "2020-06-12", 443., 0., 7., 0., 18.6, 0., 
  0.294, 0., "", "", "", "", 133., 0.006, "tests performed", 22.22, 
  2.3816775*^7, "", 42.2, "", 8.353, "", "", 103.957, "", "", "", "", "", 
  80.46}, {"TWN", "Asia", "Taiwan", "2020-06-13", 443., 0., 7., 0., 18.6, 0., 
  0.294, 0., "", "", "", "", 133., 0.006, "tests performed", 22.22, 
  2.3816775*^7, "", 42.2, "", 8.353, "", "", 103.957, "", "", "", "", "", 
  80.46}, {"TWN", "Asia", "Taiwan", "2020-06-14", 443., 0., 7., 0., 18.6, 0., 
  0.294, 0., "", "", "", "", 134., 0.006, "tests performed", 22.22, 
  2.3816775*^7, "", 42.2, "", 8.353, "", "", 103.957, "", "", "", "", "", 
  80.46}, {"TWN", "Asia", "Taiwan", "2020-06-15", 443., 0., 7., 0., 18.6, 0., 
  0.294, 0., "", "", "", "", 135., 0.006, "tests performed", 22.22, 
  2.3816775*^7, "", 42.2, "", 8.353, "", "", 103.957, "", "", "", "", "", 
  80.46}, {"TWN", "Asia", "Taiwan", "2020-06-16", 445., 2., 7., 0., 18.684, 
  0.084, 0.294, 0., 74699., "", 3.136, "", 135., 0.006, "tests performed", 
  22.22, 2.3816775*^7, "", 42.2, "", 8.353, "", "", 103.957, "", "", "", "", 
  "", 80.46}, {"TWN", "Asia", "Taiwan", "2020-06-17", 445., 0., 7., 0., 
  18.684, 0., 0.294, 0., 74842., 143., 3.142, 0.006, 137., 0.006, 
  "tests performed", 22.22, 2.3816775*^7, "", 42.2, "", 8.353, "", "", 
  103.957, "", "", "", "", "", 80.46}, {"TWN", "Asia", "Taiwan", 
  "2020-06-18", 445., 0., 7., 0., 18.684, 0., 0.294, 0., "", "", "", "", 
  136., 0.006, "tests performed", 22.22, 2.3816775*^7, "", 42.2, "", 8.353, 
  "", "", 103.957, "", "", "", "", "", 80.46}, 
 {"TWN", "Asia", "Taiwan", "2020-06-19", 446., 1., 7., 0., 18.726, 0.042, 
  0.294, 0., "", "", "", "", 136., 0.006, "tests performed", 22.22, 
  2.3816775*^7, "", 42.2, "", 8.353, "", "", 103.957, "", "", "", "", "", 
  80.46}, {"TWN", "Asia", "Taiwan", "2020-06-20", 446., 0., 7., 0., 18.726, 
  0., 0.294, 0., "", "", "", "", 136., 0.006, "tests performed", 22.22, 
  2.3816775*^7, "", 42.2, "", 8.353, "", "", 103.957, "", "", "", "", "", 
  80.46}, {"TWN", "Asia", "Taiwan", "2020-06-21", 446., 0., 7., 0., 18.726, 
  0., 0.294, 0., "", "", "", "", 135., 0.006, "tests performed", 22.22, 
  2.3816775*^7, "", 42.2, "", 8.353, "", "", 103.957, "", "", "", "", "", 
  80.46}, {"TWN", "Asia", "Taiwan", "2020-06-22", 446., 0., 7., 0., 18.726, 
  0., 0.294, 0., "", "", "", "", 135., 0.006, "tests performed", 19.44, 
  2.3816775*^7, "", 42.2, "", 8.353, "", "", 103.957, "", "", "", "", "", 
  80.46}, {"TWN", "Asia", "Taiwan", "2020-06-23", 446., 0., 7., 0., 18.726, 
  0., 0.294, 0., 75642., "", 3.176, "", 135., 0.006, "tests performed", 
  19.44, 2.3816775*^7, "", 42.2, "", 8.353, "", "", 103.957, "", "", "", "", 
  "", 80.46}, {"TWN", "Asia", "Taiwan", "2020-06-24", 446., 0., 7., 0., 
  18.726, 0., 0.294, 0., 75815., 173., 3.183, 0.007, 139., 0.006, 
  "tests performed", 19.44, 2.3816775*^7, "", 42.2, "", 8.353, "", "", 
  103.957, "", "", "", "", "", 80.46}, {"TWN", "Asia", "Taiwan", 
  "2020-06-25", 446., 0., 7., 0., 18.726, 0., 0.294, 0., "", "", "", "", 
  145., 0.006, "tests performed", 19.44, 2.3816775*^7, "", 42.2, "", 8.353, 
  "", "", 103.957, "", "", "", "", "", 80.46}, 
 {"TWN", "Asia", "Taiwan", "2020-06-26", 447., 1., 7., 0., 18.768, 0.042, 
  0.294, 0., "", "", "", "", 152., 0.006, "tests performed", 19.44, 
  2.3816775*^7, "", 42.2, "", 8.353, "", "", 103.957, "", "", "", "", "", 
  80.46}, {"TWN", "Asia", "Taiwan", "2020-06-27", 447., 0., 7., 0., 18.768, 
  0., 0.294, 0., "", "", "", "", 158., 0.007, "tests performed", 19.44, 
  2.3816775*^7, "", 42.2, "", 8.353, "", "", 103.957, "", "", "", "", "", 
  80.46}, {"TWN", "Asia", "Taiwan", "2020-06-28", 447., 0., 7., 0., 18.768, 
  0., 0.294, 0., "", "", "", "", 165., 0.007, "tests performed", 19.44, 
  2.3816775*^7, "", 42.2, "", 8.353, "", "", 103.957, "", "", "", "", "", 
  80.46}, {"TWN", "Asia", "Taiwan", "2020-06-29", 447., 0., 7., 0., 18.768, 
  0., 0.294, 0., "", "", "", "", 171., 0.007, "tests performed", "", 
  2.3816775*^7, "", 42.2, "", 8.353, "", "", 103.957, "", "", "", "", "", 
  80.46}, {"TWN", "Asia", "Taiwan", "2020-06-30", 447., 0., 7., 0., 18.768, 
  0., 0.294, 0., 76883., "", 3.228, "", 177., 0.007, "tests performed", "", 
  2.3816775*^7, "", 42.2, "", 8.353, "", "", 103.957, "", "", "", "", "", 
  80.46}, {"TWN", "Asia", "Taiwan", "2020-07-01", 447., 0., 7., 0., 18.768, 
  0., 0.294, 0., 77025., 142., 3.234, 0.006, 173., 0.007, "tests performed", 
  "", 2.3816775*^7, "", 42.2, "", 8.353, "", "", 103.957, "", "", "", "", "", 
  80.46}, {"TWN", "Asia", "Taiwan", "2020-07-02", 448., 1., 7., 0., 18.81, 
  0.042, 0.294, 0., 77157., 132., 3.24, 0.006, 166., 0.007, 
  "tests performed", "", 2.3816775*^7, "", 42.2, "", 8.353, "", "", 103.957, 
  "", "", "", "", "", 80.46}, {"TWN", "Asia", "Taiwan", "2020-07-03", 449., 
  1., 7., 0., 18.852, 0.042, 0.294, 0., "", "", "", "", "", "", "", "", 
  2.3816775*^7, "", 42.2, "", 8.353, "", "", 103.957, "", "", "", "", "", 
  80.46}, {"TWN", "Asia", "Taiwan", "2020-07-04", 449., 0., 7., 0., 18.852, 
  0., 0.294, 0., "", "", "", "", "", "", "", "", 2.3816775*^7, "", 42.2, "", 
  8.353, "", "", 103.957, "", "", "", "", "", 80.46}, 
 {"TWN", "Asia", "Taiwan", "2020-07-05", 449., 0., 7., 0., 18.852, 0., 0.294, 
  0., "", "", "", "", "", "", "", "", 2.3816775*^7, "", 42.2, "", 8.353, "", 
  "", 103.957, "", "", "", "", "", 80.46}, {"TWN", "Asia", "Taiwan", 
  "2020-07-06", 449., 0., 7., 0., 18.852, 0., 0.294, 0., "", "", "", "", "", 
  "", "", "", 2.3816775*^7, "", 42.2, "", 8.353, "", "", 103.957, "", "", "", 
  "", "", 80.46}, {"TWN", "Asia", "Taiwan", "2020-07-07", 449., 0., 7., 0., 
  18.852, 0., 0.294, 0., "", "", "", "", "", "", "", "", 2.3816775*^7, "", 
  42.2, "", 8.353, "", "", 103.957, "", "", "", "", "", 80.46}, 
 {"TWN", "Asia", "Taiwan", "2020-07-08", 449., 0., 7., 0., 18.852, 0., 0.294, 
  0., "", "", "", "", "", "", "", "", 2.3816775*^7, "", 42.2, "", 8.353, "", 
  "", 103.957, "", "", "", "", "", 80.46}, {"TJK", "Asia", "Tajikistan", 
  "2020-05-01", 15., 15., 0., 0., 1.573, 1.573, 0., 0., "", "", "", "", "", 
  "", "", 46.3, 9.537642*^6, 64.281, 23.3, 3.466, 2.155, 2896.913, 4.8, 
  427.698, 7.11, "", "", 72.704, 4.8, 71.1}, {"TJK", "Asia", "Tajikistan", 
  "2020-05-02", 15., 0., 0., 0., 1.573, 0., 0., 0., "", "", "", "", "", "", 
  "", 46.3, 9.537642*^6, 64.281, 23.3, 3.466, 2.155, 2896.913, 4.8, 427.698, 
  7.11, "", "", 72.704, 4.8, 71.1}, {"TJK", "Asia", "Tajikistan", 
  "2020-05-03", 32., 17., 0., 0., 3.355, 1.782, 0., 0., "", "", "", "", "", 
  "", "", 46.3, 9.537642*^6, 64.281, 23.3, 3.466, 2.155, 2896.913, 4.8, 
  427.698, 7.11, "", "", 72.704, 4.8, 71.1}, {"TJK", "Asia", "Tajikistan", 
  "2020-05-04", 76., 44., 2., 2., 7.968, 4.613, 0.21, 0.21, "", "", "", "", 
  "", "", "", 48.15, 9.537642*^6, 64.281, 23.3, 3.466, 2.155, 2896.913, 4.8, 
  427.698, 7.11, "", "", 72.704, 4.8, 71.1}, {"TJK", "Asia", "Tajikistan", 
  "2020-05-05", 230., 154., 3., 1., 24.115, 16.147, 0.315, 0.105, "", "", "", 
  "", "", "", "", 48.15, 9.537642*^6, 64.281, 23.3, 3.466, 2.155, 2896.913, 
  4.8, 427.698, 7.11, "", "", 72.704, 4.8, 71.1}, 
 {"TJK", "Asia", "Tajikistan", "2020-05-06", 293., 63., 5., 2., 30.72, 6.605, 
  0.524, 0.21, "", "", "", "", "", "", "", 48.15, 9.537642*^6, 64.281, 23.3, 
  3.466, 2.155, 2896.913, 4.8, 427.698, 7.11, "", "", 72.704, 4.8, 71.1}, 
 {"TJK", "Asia", "Tajikistan", "2020-05-07", 379., 86., 8., 3., 39.737, 
  9.017, 0.839, 0.315, "", "", "", "", "", "", "", 48.15, 9.537642*^6, 
  64.281, 23.3, 3.466, 2.155, 2896.913, 4.8, 427.698, 7.11, "", "", 72.704, 
  4.8, 71.1}, {"TJK", "Asia", "Tajikistan", "2020-05-08", 461., 82., 12., 4., 
  48.335, 8.598, 1.258, 0.419, "", "", "", "", "", "", "", 48.15, 
  9.537642*^6, 64.281, 23.3, 3.466, 2.155, 2896.913, 4.8, 427.698, 7.11, "", 
  "", 72.704, 4.8, 71.1}, {"TJK", "Asia", "Tajikistan", "2020-05-09", 522., 
  61., 12., 0., 54.731, 6.396, 1.258, 0., "", "", "", "", "", "", "", 53.7, 
  9.537642*^6, 64.281, 23.3, 3.466, 2.155, 2896.913, 4.8, 427.698, 7.11, "", 
  "", 72.704, 4.8, 71.1}, {"TJK", "Asia", "Tajikistan", "2020-05-10", 612., 
  90., 20., 8., 64.167, 9.436, 2.097, 0.839, "", "", "", "", "", "", "", 
  53.7, 9.537642*^6, 64.281, 23.3, 3.466, 2.155, 2896.913, 4.8, 427.698, 
  7.11, "", "", 72.704, 4.8, 71.1}, {"TJK", "Asia", "Tajikistan", 
  "2020-05-11", 612., 0., 20., 0., 64.167, 0., 2.097, 0., "", "", "", "", "", 
  "", "", 53.7, 9.537642*^6, 64.281, 23.3, 3.466, 2.155, 2896.913, 4.8, 
  427.698, 7.11, "", "", 72.704, 4.8, 71.1}, {"TJK", "Asia", "Tajikistan", 
  "2020-05-12", 661., 49., 21., 1., 69.304, 5.138, 2.202, 0.105, "", "", "", 
  "", "", "", "", 51.85, 9.537642*^6, 64.281, 23.3, 3.466, 2.155, 2896.913, 
  4.8, 427.698, 7.11, "", "", 72.704, 4.8, 71.1}, 
 {"TJK", "Asia", "Tajikistan", "2020-05-13", 729., 68., 23., 2., 76.434, 
  7.13, 2.411, 0.21, "", "", "", "", "", "", "", 51.85, 9.537642*^6, 64.281, 
  23.3, 3.466, 2.155, 2896.913, 4.8, 427.698, 7.11, "", "", 72.704, 4.8, 
  71.1}, {"TJK", "Asia", "Tajikistan", "2020-05-14", 801., 72., 23., 0., 
  83.983, 7.549, 2.411, 0., "", "", "", "", "", "", "", 51.85, 9.537642*^6, 
  64.281, 23.3, 3.466, 2.155, 2896.913, 4.8, 427.698, 7.11, "", "", 72.704, 
  4.8, 71.1}, {"TJK", "Asia", "Tajikistan", "2020-05-15", 907., 106., 29., 
  6., 95.097, 11.114, 3.041, 0.629, "", "", "", "", "", "", "", 51.85, 
  9.537642*^6, 64.281, 23.3, 3.466, 2.155, 2896.913, 4.8, 427.698, 7.11, "", 
  "", 72.704, 4.8, 71.1}, {"TJK", "Asia", "Tajikistan", "2020-05-16", 1118., 
  211., 33., 4., 117.22, 22.123, 3.46, 0.419, "", "", "", "", "", "", "", 
  51.85, 9.537642*^6, 64.281, 23.3, 3.466, 2.155, 2896.913, 4.8, 427.698, 
  7.11, "", "", 72.704, 4.8, 71.1}, {"TJK", "Asia", "Tajikistan", 
  "2020-05-17", 1322., 204., 36., 3., 138.609, 21.389, 3.775, 0.315, "", "", 
  "", "", "", "", "", 51.85, 9.537642*^6, 64.281, 23.3, 3.466, 2.155, 
  2896.913, 4.8, 427.698, 7.11, "", "", 72.704, 4.8, 71.1}, 
 {"TJK", "Asia", "Tajikistan", "2020-05-18", 1524., 202., 39., 3., 159.788, 
  21.179, 4.089, 0.315, "", "", "", "", "", "", "", 51.85, 9.537642*^6, 
  64.281, 23.3, 3.466, 2.155, 2896.913, 4.8, 427.698, 7.11, "", "", 72.704, 
  4.8, 71.1}, {"TJK", "Asia", "Tajikistan", "2020-05-19", 1729., 205., 41., 
  2., 181.282, 21.494, 4.299, 0.21, "", "", "", "", "", "", "", 51.85, 
  9.537642*^6, 64.281, 23.3, 3.466, 2.155, 2896.913, 4.8, 427.698, 7.11, "", 
  "", 72.704, 4.8, 71.1}, {"TJK", "Asia", "Tajikistan", "2020-05-20", 1729., 
  0., 41., 0., 181.282, 0., 4.299, 0., "", "", "", "", "", "", "", 51.85, 
  9.537642*^6, 64.281, 23.3, 3.466, 2.155, 2896.913, 4.8, 427.698, 7.11, "", 
  "", 72.704, 4.8, 71.1}, {"TJK", "Asia", "Tajikistan", "2020-05-21", 1936., 
  207., 44., 3., 202.985, 21.703, 4.613, 0.315, "", "", "", "", "", "", "", 
  51.85, 9.537642*^6, 64.281, 23.3, 3.466, 2.155, 2896.913, 4.8, 427.698, 
  7.11, "", "", 72.704, 4.8, 71.1}, {"TJK", "Asia", "Tajikistan", 
  "2020-05-22", 2140., 204., 44., 0., 224.374, 21.389, 4.613, 0., "", "", "", 
  "", "", "", "", 51.85, 9.537642*^6, 64.281, 23.3, 3.466, 2.155, 2896.913, 
  4.8, 427.698, 7.11, "", "", 72.704, 4.8, 71.1}, 
 {"TJK", "Asia", "Tajikistan", "2020-05-23", 2350., 210., 44., 0., 246.392, 
  22.018, 4.613, 0., "", "", "", "", "", "", "", 51.85, 9.537642*^6, 64.281, 
  23.3, 3.466, 2.155, 2896.913, 4.8, 427.698, 7.11, "", "", 72.704, 4.8, 
  71.1}, {"TJK", "Asia", "Tajikistan", "2020-05-24", 2551., 201., 44., 0., 
  267.467, 21.074, 4.613, 0., "", "", "", "", "", "", "", 51.85, 9.537642*^6, 
  64.281, 23.3, 3.466, 2.155, 2896.913, 4.8, 427.698, 7.11, "", "", 72.704, 
  4.8, 71.1}, {"TJK", "Asia", "Tajikistan", "2020-05-25", 2738., 187., 44., 
  0., 287.073, 19.607, 4.613, 0., "", "", "", "", "", "", "", 51.85, 
  9.537642*^6, 64.281, 23.3, 3.466, 2.155, 2896.913, 4.8, 427.698, 7.11, "", 
  "", 72.704, 4.8, 71.1}, {"TJK", "Asia", "Tajikistan", "2020-05-26", 3100., 
  362., 46., 2., 325.028, 37.955, 4.823, 0.21, "", "", "", "", "", "", "", 
  51.85, 9.537642*^6, 64.281, 23.3, 3.466, 2.155, 2896.913, 4.8, 427.698, 
  7.11, "", "", 72.704, 4.8, 71.1}, {"TJK", "Asia", "Tajikistan", 
  "2020-05-27", 3100., 0., 46., 0., 325.028, 0., 4.823, 0., "", "", "", "", 
  "", "", "", 51.85, 9.537642*^6, 64.281, 23.3, 3.466, 2.155, 2896.913, 4.8, 
  427.698, 7.11, "", "", 72.704, 4.8, 71.1}, {"TJK", "Asia", "Tajikistan", 
  "2020-05-28", 3100., 0., 46., 0., 325.028, 0., 4.823, 0., "", "", "", "", 
  "", "", "", 51.85, 9.537642*^6, 64.281, 23.3, 3.466, 2.155, 2896.913, 4.8, 
  427.698, 7.11, "", "", 72.704, 4.8, 71.1}, {"TJK", "Asia", "Tajikistan", 
  "2020-05-29", 3563., 463., 47., 1., 373.572, 48.544, 4.928, 0.105, "", "", 
  "", "", "", "", "", 51.85, 9.537642*^6, 64.281, 23.3, 3.466, 2.155, 
  2896.913, 4.8, 427.698, 7.11, "", "", 72.704, 4.8, 71.1}, 
 {"TJK", "Asia", "Tajikistan", "2020-05-30", 3563., 0., 47., 0., 373.572, 0., 
  4.928, 0., "", "", "", "", "", "", "", 51.85, 9.537642*^6, 64.281, 23.3, 
  3.466, 2.155, 2896.913, 4.8, 427.698, 7.11, "", "", 72.704, 4.8, 71.1}, 
 {"TJK", "Asia", "Tajikistan", "2020-05-31", 3807., 244., 47., 0., 399.155, 
  25.583, 4.928, 0., "", "", "", "", "", "", "", 51.85, 9.537642*^6, 64.281, 
  23.3, 3.466, 2.155, 2896.913, 4.8, 427.698, 7.11, "", "", 72.704, 4.8, 
  71.1}, {"TJK", "Asia", "Tajikistan", "2020-06-01", 3807., 0., 47., 0., 
  399.155, 0., 4.928, 0., "", "", "", "", "", "", "", 51.85, 9.537642*^6, 
  64.281, 23.3, 3.466, 2.155, 2896.913, 4.8, 427.698, 7.11, "", "", 72.704, 
  4.8, 71.1}, {"TJK", "Asia", "Tajikistan", "2020-06-02", 3930., 123., 47., 
  0., 412.052, 12.896, 4.928, 0., "", "", "", "", "", "", "", 51.85, 
  9.537642*^6, 64.281, 23.3, 3.466, 2.155, 2896.913, 4.8, 427.698, 7.11, "", 
  "", 72.704, 4.8, 71.1}, {"TJK", "Asia", "Tajikistan", "2020-06-03", 4013., 
  83., 47., 0., 420.754, 8.702, 4.928, 0., "", "", "", "", "", "", "", 65.74, 
  9.537642*^6, 64.281, 23.3, 3.466, 2.155, 2896.913, 4.8, 427.698, 7.11, "", 
  "", 72.704, 4.8, 71.1}, {"TJK", "Asia", "Tajikistan", "2020-06-04", 4100., 
  87., 47., 0., 429.876, 9.122, 4.928, 0., "", "", "", "", "", "", "", 65.74, 
  9.537642*^6, 64.281, 23.3, 3.466, 2.155, 2896.913, 4.8, 427.698, 7.11, "", 
  "", 72.704, 4.8, 71.1}, {"TJK", "Asia", "Tajikistan", "2020-06-05", 4289., 
  189., 48., 1., 449.692, 19.816, 5.033, 0.105, "", "", "", "", "", "", "", 
  65.74, 9.537642*^6, 64.281, 23.3, 3.466, 2.155, 2896.913, 4.8, 427.698, 
  7.11, "", "", 72.704, 4.8, 71.1}, {"TJK", "Asia", "Tajikistan", 
  "2020-06-06", 4370., 81., 48., 0., 458.185, 8.493, 5.033, 0., "", "", "", 
  "", "", "", "", 65.74, 9.537642*^6, 64.281, 23.3, 3.466, 2.155, 2896.913, 
  4.8, 427.698, 7.11, "", "", 72.704, 4.8, 71.1}, 
 {"TJK", "Asia", "Tajikistan", "2020-06-07", 4453., 83., 48., 0., 466.887, 
  8.702, 5.033, 0., "", "", "", "", "", "", "", 65.74, 9.537642*^6, 64.281, 
  23.3, 3.466, 2.155, 2896.913, 4.8, 427.698, 7.11, "", "", 72.704, 4.8, 
  71.1}, {"TJK", "Asia", "Tajikistan", "2020-06-08", 4529., 76., 48., 0., 
  474.855, 7.968, 5.033, 0., "", "", "", "", "", "", "", 65.74, 9.537642*^6, 
  64.281, 23.3, 3.466, 2.155, 2896.913, 4.8, 427.698, 7.11, "", "", 72.704, 
  4.8, 71.1}, {"TJK", "Asia", "Tajikistan", "2020-06-09", 4609., 80., 48., 
  0., 483.243, 8.388, 5.033, 0., "", "", "", "", "", "", "", 65.74, 
  9.537642*^6, 64.281, 23.3, 3.466, 2.155, 2896.913, 4.8, 427.698, 7.11, "", 
  "", 72.704, 4.8, 71.1}, {"TJK", "Asia", "Tajikistan", "2020-06-10", 4690., 
  81., 48., 0., 491.736, 8.493, 5.033, 0., "", "", "", "", "", "", "", 65.74, 
  9.537642*^6, 64.281, 23.3, 3.466, 2.155, 2896.913, 4.8, 427.698, 7.11, "", 
  "", 72.704, 4.8, 71.1}, {"TJK", "Asia", "Tajikistan", "2020-06-11", 4763., 
  73., 48., 0., 499.39, 7.654, 5.033, 0., "", "", "", "", "", "", "", 65.74, 
  9.537642*^6, 64.281, 23.3, 3.466, 2.155, 2896.913, 4.8, 427.698, 7.11, "", 
  "", 72.704, 4.8, 71.1}, {"TJK", "Asia", "Tajikistan", "2020-06-12", 4834., 
  71., 49., 1., 506.834, 7.444, 5.138, 0.105, "", "", "", "", "", "", "", 
  65.74, 9.537642*^6, 64.281, 23.3, 3.466, 2.155, 2896.913, 4.8, 427.698, 
  7.11, "", "", 72.704, 4.8, 71.1}, {"TJK", "Asia", "Tajikistan", 
  "2020-06-13", 4902., 68., 49., 0., 513.964, 7.13, 5.138, 0., "", "", "", 
  "", "", "", "", 65.74, 9.537642*^6, 64.281, 23.3, 3.466, 2.155, 2896.913, 
  4.8, 427.698, 7.11, "", "", 72.704, 4.8, 71.1}, 
 {"TJK", "Asia", "Tajikistan", "2020-06-14", 4971., 69., 50., 1., 521.198, 
  7.234, 5.242, 0.105, "", "", "", "", "", "", "", 65.74, 9.537642*^6, 
  64.281, 23.3, 3.466, 2.155, 2896.913, 4.8, 427.698, 7.11, "", "", 72.704, 
  4.8, 71.1}, {"TJK", "Asia", "Tajikistan", "2020-06-15", 5035., 64., 50., 
  0., 527.908, 6.71, 5.242, 0., "", "", "", "", "", "", "", 64.81, 
  9.537642*^6, 64.281, 23.3, 3.466, 2.155, 2896.913, 4.8, 427.698, 7.11, "", 
  "", 72.704, 4.8, 71.1}, {"TJK", "Asia", "Tajikistan", "2020-06-16", 5097., 
  62., 50., 0., 534.409, 6.501, 5.242, 0., "", "", "", "", "", "", "", 64.81, 
  9.537642*^6, 64.281, 23.3, 3.466, 2.155, 2896.913, 4.8, 427.698, 7.11, "", 
  "", 72.704, 4.8, 71.1}, {"TJK", "Asia", "Tajikistan", "2020-06-17", 5160., 
  63., 50., 0., 541.014, 6.605, 5.242, 0., "", "", "", "", "", "", "", 64.81, 
  9.537642*^6, 64.281, 23.3, 3.466, 2.155, 2896.913, 4.8, 427.698, 7.11, "", 
  "", 72.704, 4.8, 71.1}, {"TJK", "Asia", "Tajikistan", "2020-06-18", 5221., 
  61., 51., 1., 547.41, 6.396, 5.347, 0.105, "", "", "", "", "", "", "", 
  64.81, 9.537642*^6, 64.281, 23.3, 3.466, 2.155, 2896.913, 4.8, 427.698, 
  7.11, "", "", 72.704, 4.8, 71.1}, {"TJK", "Asia", "Tajikistan", 
  "2020-06-19", 5279., 58., 51., 0., 553.491, 6.081, 5.347, 0., "", "", "", 
  "", "", "", "", 64.81, 9.537642*^6, 64.281, 23.3, 3.466, 2.155, 2896.913, 
  4.8, 427.698, 7.11, "", "", 72.704, 4.8, 71.1}, 
 {"TJK", "Asia", "Tajikistan", "2020-06-20", 5338., 59., 51., 0., 559.677, 
  6.186, 5.347, 0., "", "", "", "", "", "", "", 73.15, 9.537642*^6, 64.281, 
  23.3, 3.466, 2.155, 2896.913, 4.8, 427.698, 7.11, "", "", 72.704, 4.8, 
  71.1}, {"TJK", "Asia", "Tajikistan", "2020-06-21", 5399., 61., 52., 1., 
  566.073, 6.396, 5.452, 0.105, "", "", "", "", "", "", "", 73.15, 
  9.537642*^6, 64.281, 23.3, 3.466, 2.155, 2896.913, 4.8, 427.698, 7.11, "", 
  "", 72.704, 4.8, 71.1}, {"TJK", "Asia", "Tajikistan", "2020-06-22", 5457., 
  58., 52., 0., 572.154, 6.081, 5.452, 0., "", "", "", "", "", "", "", 73.15, 
  9.537642*^6, 64.281, 23.3, 3.466, 2.155, 2896.913, 4.8, 427.698, 7.11, "", 
  "", 72.704, 4.8, 71.1}, {"TJK", "Asia", "Tajikistan", "2020-06-23", 5513., 
  56., 52., 0., 578.025, 5.871, 5.452, 0., "", "", "", "", "", "", "", 73.15, 
  9.537642*^6, 64.281, 23.3, 3.466, 2.155, 2896.913, 4.8, 427.698, 7.11, "", 
  "", 72.704, 4.8, 71.1}, {"TJK", "Asia", "Tajikistan", "2020-06-24", 5567., 
  54., 52., 0., 583.687, 5.662, 5.452, 0., "", "", "", "", "", "", "", 73.15, 
  9.537642*^6, 64.281, 23.3, 3.466, 2.155, 2896.913, 4.8, 427.698, 7.11, "", 
  "", 72.704, 4.8, 71.1}, {"TJK", "Asia", "Tajikistan", "2020-06-25", 5630., 
  63., 52., 0., 590.293, 6.605, 5.452, 0., "", "", "", "", "", "", "", 73.15, 
  9.537642*^6, 64.281, 23.3, 3.466, 2.155, 2896.913, 4.8, 427.698, 7.11, "", 
  "", 72.704, 4.8, 71.1}, {"TJK", "Asia", "Tajikistan", "2020-06-26", 5691., 
  61., 52., 0., 596.688, 6.396, 5.452, 0., "", "", "", "", "", "", "", 73.15, 
  9.537642*^6, 64.281, 23.3, 3.466, 2.155, 2896.913, 4.8, 427.698, 7.11, "", 
  "", 72.704, 4.8, 71.1}, {"TJK", "Asia", "Tajikistan", "2020-06-27", 5747., 
  56., 52., 0., 602.56, 5.871, 5.452, 0., "", "", "", "", "", "", "", 73.15, 
  9.537642*^6, 64.281, 23.3, 3.466, 2.155, 2896.913, 4.8, 427.698, 7.11, "", 
  "", 72.704, 4.8, 71.1}, {"TJK", "Asia", "Tajikistan", "2020-06-28", 5799., 
  52., 52., 0., 608.012, 5.452, 5.452, 0., "", "", "", "", "", "", "", 73.15, 
  9.537642*^6, 64.281, 23.3, 3.466, 2.155, 2896.913, 4.8, 427.698, 7.11, "", 
  "", 72.704, 4.8, 71.1}, {"TJK", "Asia", "Tajikistan", "2020-06-29", 5849., 
  50., 52., 0., 613.254, 5.242, 5.452, 0., "", "", "", "", "", "", "", 73.15, 
  9.537642*^6, 64.281, 23.3, 3.466, 2.155, 2896.913, 4.8, 427.698, 7.11, "", 
  "", 72.704, 4.8, 71.1}, {"TJK", "Asia", "Tajikistan", "2020-06-30", 5900., 
  51., 52., 0., 618.602, 5.347, 5.452, 0., "", "", "", "", "", "", "", 73.15, 
  9.537642*^6, 64.281, 23.3, 3.466, 2.155, 2896.913, 4.8, 427.698, 7.11, "", 
  "", 72.704, 4.8, 71.1}, {"TJK", "Asia", "Tajikistan", "2020-07-01", 5954., 
  54., 52., 0., 624.263, 5.662, 5.452, 0., "", "", "", "", "", "", "", 70.37, 
  9.537642*^6, 64.281, 23.3, 3.466, 2.155, 2896.913, 4.8, 427.698, 7.11, "", 
  "", 72.704, 4.8, 71.1}, {"TJK", "Asia", "Tajikistan", "2020-07-02", 6005., 
  51., 52., 0., 629.611, 5.347, 5.452, 0., "", "", "", "", "", "", "", 70.37, 
  9.537642*^6, 64.281, 23.3, 3.466, 2.155, 2896.913, 4.8, 427.698, 7.11, "", 
  "", 72.704, 4.8, 71.1}, {"TJK", "Asia", "Tajikistan", "2020-07-03", 6058., 
  53., 52., 0., 635.167, 5.557, 5.452, 0., "", "", "", "", "", "", "", 70.37, 
  9.537642*^6, 64.281, 23.3, 3.466, 2.155, 2896.913, 4.8, 427.698, 7.11, "", 
  "", 72.704, 4.8, 71.1}, {"TJK", "Asia", "Tajikistan", "2020-07-04", 6108., 
  50., 52., 0., 640.41, 5.242, 5.452, 0., "", "", "", "", "", "", "", 70.37, 
  9.537642*^6, 64.281, 23.3, 3.466, 2.155, 2896.913, 4.8, 427.698, 7.11, "", 
  "", 72.704, 4.8, 71.1}, {"TJK", "Asia", "Tajikistan", "2020-07-05", 6159., 
  51., 52., 0., 645.757, 5.347, 5.452, 0., "", "", "", "", "", "", "", 70.37, 
  9.537642*^6, 64.281, 23.3, 3.466, 2.155, 2896.913, 4.8, 427.698, 7.11, "", 
  "", 72.704, 4.8, 71.1}, {"TJK", "Asia", "Tajikistan", "2020-07-06", 6213., 
  54., 53., 1., 651.419, 5.662, 5.557, 0.105, "", "", "", "", "", "", "", 
  70.37, 9.537642*^6, 64.281, 23.3, 3.466, 2.155, 2896.913, 4.8, 427.698, 
  7.11, "", "", 72.704, 4.8, 71.1}, {"TJK", "Asia", "Tajikistan", 
  "2020-07-07", 6262., 49., 53., 0., 656.556, 5.138, 5.557, 0., "", "", "", 
  "", "", "", "", "", 9.537642*^6, 64.281, 23.3, 3.466, 2.155, 2896.913, 4.8, 
  427.698, 7.11, "", "", 72.704, 4.8, 71.1}, {"TJK", "Asia", "Tajikistan", 
  "2020-07-08", 6315., 53., 53., 0., 662.113, 5.557, 5.557, 0., "", "", "", 
  "", "", "", "", "", 9.537642*^6, 64.281, 23.3, 3.466, 2.155, 2896.913, 4.8, 
  427.698, 7.11, "", "", 72.704, 4.8, 71.1}, {"TZA", "Africa", "Tanzania", 
  "2020-03-17", 1., 1., 0., 0., 0.017, 0.017, 0., 0., "", "", "", "", "", "", 
  "", 32.41, 5.9734213*^7, 64.699, 17.7, 3.108, 1.874, 2683.304, 49.1, 
  217.288, 5.75, 3.3, 26.7, 47.953, 0.7, 65.46}, 
 {"TZA", "Africa", "Tanzania", "2020-03-18", 1., 0., 0., 0., 0.017, 0., 0., 
  0., "", "", "", "", "", "", "", 36.11, 5.9734213*^7, 64.699, 17.7, 3.108, 
  1.874, 2683.304, 49.1, 217.288, 5.75, 3.3, 26.7, 47.953, 0.7, 65.46}, 
 {"TZA", "Africa", "Tanzania", "2020-03-19", 3., 2., 0., 0., 0.05, 0.033, 0., 
  0., "", "", "", "", "", "", "", 36.11, 5.9734213*^7, 64.699, 17.7, 3.108, 
  1.874, 2683.304, 49.1, 217.288, 5.75, 3.3, 26.7, 47.953, 0.7, 65.46}, 
 {"TZA", "Africa", "Tanzania", "2020-03-20", 3., 0., 0., 0., 0.05, 0., 0., 
  0., "", "", "", "", "", "", "", 36.11, 5.9734213*^7, 64.699, 17.7, 3.108, 
  1.874, 2683.304, 49.1, 217.288, 5.75, 3.3, 26.7, 47.953, 0.7, 65.46}, 
 {"TZA", "Africa", "Tanzania", "2020-03-21", 3., 0., 0., 0., 0.05, 0., 0., 
  0., "", "", "", "", "", "", "", 36.11, 5.9734213*^7, 64.699, 17.7, 3.108, 
  1.874, 2683.304, 49.1, 217.288, 5.75, 3.3, 26.7, 47.953, 0.7, 65.46}, 
 {"TZA", "Africa", "Tanzania", "2020-03-22", 6., 3., 0., 0., 0.1, 0.05, 0., 
  0., "", "", "", "", "", "", "", 36.11, 5.9734213*^7, 64.699, 17.7, 3.108, 
  1.874, 2683.304, 49.1, 217.288, 5.75, 3.3, 26.7, 47.953, 0.7, 65.46}, 
 {"TZA", "Africa", "Tanzania", "2020-03-23", 12., 6., 0., 0., 0.201, 0.1, 0., 
  0., "", "", "", "", "", "", "", 36.11, 5.9734213*^7, 64.699, 17.7, 3.108, 
  1.874, 2683.304, 49.1, 217.288, 5.75, 3.3, 26.7, 47.953, 0.7, 65.46}, 
 {"TZA", "Africa", "Tanzania", "2020-03-24", 12., 0., 0., 0., 0.201, 0., 0., 
  0., "", "", "", "", "", "", "", 36.11, 5.9734213*^7, 64.699, 17.7, 3.108, 
  1.874, 2683.304, 49.1, 217.288, 5.75, 3.3, 26.7, 47.953, 0.7, 65.46}, 
 {"TZA", "Africa", "Tanzania", "2020-03-25", 12., 0., 0., 0., 0.201, 0., 0., 
  0., "", "", "", "", "", "", "", 36.11, 5.9734213*^7, 64.699, 17.7, 3.108, 
  1.874, 2683.304, 49.1, 217.288, 5.75, 3.3, 26.7, 47.953, 0.7, 65.46}, 
 {"TZA", "Africa", "Tanzania", "2020-03-26", 12., 0., 0., 0., 0.201, 0., 0., 
  0., "", "", "", "", "", "", "", 44.44, 5.9734213*^7, 64.699, 17.7, 3.108, 
  1.874, 2683.304, 49.1, 217.288, 5.75, 3.3, 26.7, 47.953, 0.7, 65.46}, 
 {"TZA", "Africa", "Tanzania", "2020-03-27", 13., 1., 0., 0., 0.218, 0.017, 
  0., 0., "", "", "", "", "", "", "", 47.22, 5.9734213*^7, 64.699, 17.7, 
  3.108, 1.874, 2683.304, 49.1, 217.288, 5.75, 3.3, 26.7, 47.953, 0.7, 
  65.46}, {"TZA", "Africa", "Tanzania", "2020-03-28", 13., 0., 0., 0., 0.218, 
  0., 0., 0., "", "", "", "", "", "", "", 47.22, 5.9734213*^7, 64.699, 17.7, 
  3.108, 1.874, 2683.304, 49.1, 217.288, 5.75, 3.3, 26.7, 47.953, 0.7, 
  65.46}, {"TZA", "Africa", "Tanzania", "2020-03-29", 13., 0., 1., 1., 0.218, 
  0., 0.017, 0.017, "", "", "", "", "", "", "", 47.22, 5.9734213*^7, 64.699, 
  17.7, 3.108, 1.874, 2683.304, 49.1, 217.288, 5.75, 3.3, 26.7, 47.953, 0.7, 
  65.46}, {"TZA", "Africa", "Tanzania", "2020-03-30", 14., 1., 1., 0., 0.234, 
  0.017, 0.017, 0., "", "", "", "", "", "", "", 47.22, 5.9734213*^7, 64.699, 
  17.7, 3.108, 1.874, 2683.304, 49.1, 217.288, 5.75, 3.3, 26.7, 47.953, 0.7, 
  65.46}, {"TZA", "Africa", "Tanzania", "2020-03-31", 19., 5., 1., 0., 0.318, 
  0.084, 0.017, 0., "", "", "", "", "", "", "", 47.22, 5.9734213*^7, 64.699, 
  17.7, 3.108, 1.874, 2683.304, 49.1, 217.288, 5.75, 3.3, 26.7, 47.953, 0.7, 
  65.46}, {"TZA", "Africa", "Tanzania", "2020-04-01", 19., 0., 1., 0., 0.318, 
  0., 0.017, 0., "", "", "", "", "", "", "", 47.22, 5.9734213*^7, 64.699, 
  17.7, 3.108, 1.874, 2683.304, 49.1, 217.288, 5.75, 3.3, 26.7, 47.953, 0.7, 
  65.46}, {"TZA", "Africa", "Tanzania", "2020-04-02", 20., 1., 1., 0., 0.335, 
  0.017, 0.017, 0., "", "", "", "", "", "", "", 47.22, 5.9734213*^7, 64.699, 
  17.7, 3.108, 1.874, 2683.304, 49.1, 217.288, 5.75, 3.3, 26.7, 47.953, 0.7, 
  65.46}, {"TZA", "Africa", "Tanzania", "2020-04-03", 21., 1., 1., 0., 0.352, 
  0.017, 0.017, 0., "", "", "", "", "", "", "", 47.22, 5.9734213*^7, 64.699, 
  17.7, 3.108, 1.874, 2683.304, 49.1, 217.288, 5.75, 3.3, 26.7, 47.953, 0.7, 
  65.46}, {"TZA", "Africa", "Tanzania", "2020-04-04", 21., 0., 1., 0., 0.352, 
  0., 0.017, 0., "", "", "", "", "", "", "", 47.22, 5.9734213*^7, 64.699, 
  17.7, 3.108, 1.874, 2683.304, 49.1, 217.288, 5.75, 3.3, 26.7, 47.953, 0.7, 
  65.46}, {"TZA", "Africa", "Tanzania", "2020-04-05", 21., 0., 1., 0., 0.352, 
  0., 0.017, 0., "", "", "", "", "", "", "", 47.22, 5.9734213*^7, 64.699, 
  17.7, 3.108, 1.874, 2683.304, 49.1, 217.288, 5.75, 3.3, 26.7, 47.953, 0.7, 
  65.46}, {"TZA", "Africa", "Tanzania", "2020-04-06", 22., 1., 1., 0., 0.368, 
  0.017, 0.017, 0., "", "", "", "", "", "", "", 47.22, 5.9734213*^7, 64.699, 
  17.7, 3.108, 1.874, 2683.304, 49.1, 217.288, 5.75, 3.3, 26.7, 47.953, 0.7, 
  65.46}, {"TZA", "Africa", "Tanzania", "2020-04-07", 24., 2., 1., 0., 0.402, 
  0.033, 0.017, 0., "", "", "", "", "", "", "", 47.22, 5.9734213*^7, 64.699, 
  17.7, 3.108, 1.874, 2683.304, 49.1, 217.288, 5.75, 3.3, 26.7, 47.953, 0.7, 
  65.46}, {"TZA", "Africa", "Tanzania", "2020-04-08", 24., 0., 1., 0., 0.402, 
  0., 0.017, 0., "", "", "", "", "", "", "", 47.22, 5.9734213*^7, 64.699, 
  17.7, 3.108, 1.874, 2683.304, 49.1, 217.288, 5.75, 3.3, 26.7, 47.953, 0.7, 
  65.46}, {"TZA", "Africa", "Tanzania", "2020-04-09", 25., 1., 1., 0., 0.419, 
  0.017, 0.017, 0., "", "", "", "", "", "", "", 47.22, 5.9734213*^7, 64.699, 
  17.7, 3.108, 1.874, 2683.304, 49.1, 217.288, 5.75, 3.3, 26.7, 47.953, 0.7, 
  65.46}, {"TZA", "Africa", "Tanzania", "2020-04-10", 25., 0., 1., 0., 0.419, 
  0., 0.017, 0., "", "", "", "", "", "", "", 47.22, 5.9734213*^7, 64.699, 
  17.7, 3.108, 1.874, 2683.304, 49.1, 217.288, 5.75, 3.3, 26.7, 47.953, 0.7, 
  65.46}, {"TZA", "Africa", "Tanzania", "2020-04-11", 32., 7., 3., 2., 0.536, 
  0.117, 0.05, 0.033, "", "", "", "", "", "", "", 47.22, 5.9734213*^7, 
  64.699, 17.7, 3.108, 1.874, 2683.304, 49.1, 217.288, 5.75, 3.3, 26.7, 
  47.953, 0.7, 65.46}, {"TZA", "Africa", "Tanzania", "2020-04-12", 32., 0., 
  3., 0., 0.536, 0., 0.05, 0., "", "", "", "", "", "", "", 50., 5.9734213*^7, 
  64.699, 17.7, 3.108, 1.874, 2683.304, 49.1, 217.288, 5.75, 3.3, 26.7, 
  47.953, 0.7, 65.46}, {"TZA", "Africa", "Tanzania", "2020-04-13", 32., 0., 
  3., 0., 0.536, 0., 0.05, 0., "", "", "", "", "", "", "", 50., 5.9734213*^7, 
  64.699, 17.7, 3.108, 1.874, 2683.304, 49.1, 217.288, 5.75, 3.3, 26.7, 
  47.953, 0.7, 65.46}, {"TZA", "Africa", "Tanzania", "2020-04-14", 46., 14., 
  3., 0., 0.77, 0.234, 0.05, 0., "", "", "", "", "", "", "", 50., 
  5.9734213*^7, 64.699, 17.7, 3.108, 1.874, 2683.304, 49.1, 217.288, 5.75, 
  3.3, 26.7, 47.953, 0.7, 65.46}, {"TZA", "Africa", "Tanzania", "2020-04-15", 
  53., 7., 3., 0., 0.887, 0.117, 0.05, 0., "", "", "", "", "", "", "", 50., 
  5.9734213*^7, 64.699, 17.7, 3.108, 1.874, 2683.304, 49.1, 217.288, 5.75, 
  3.3, 26.7, 47.953, 0.7, 65.46}, {"TZA", "Africa", "Tanzania", "2020-04-16", 
  88., 35., 4., 1., 1.473, 0.586, 0.067, 0.017, "", "", "", "", "", "", "", 
  50., 5.9734213*^7, 64.699, 17.7, 3.108, 1.874, 2683.304, 49.1, 217.288, 
  5.75, 3.3, 26.7, 47.953, 0.7, 65.46}, {"TZA", "Africa", "Tanzania", 
  "2020-04-17", 94., 6., 4., 0., 1.574, 0.1, 0.067, 0., "", "", "", "", "", 
  "", "", 50., 5.9734213*^7, 64.699, 17.7, 3.108, 1.874, 2683.304, 49.1, 
  217.288, 5.75, 3.3, 26.7, 47.953, 0.7, 65.46}, 
 {"TZA", "Africa", "Tanzania", "2020-04-18", 147., 53., 5., 1., 2.461, 0.887, 
  0.084, 0.017, "", "", "", "", "", "", "", 50., 5.9734213*^7, 64.699, 17.7, 
  3.108, 1.874, 2683.304, 49.1, 217.288, 5.75, 3.3, 26.7, 47.953, 0.7, 
  65.46}, {"TZA", "Africa", "Tanzania", "2020-04-19", 148., 1., 5., 0., 
  2.478, 0.017, 0.084, 0., "", "", "", "", "", "", "", 50., 5.9734213*^7, 
  64.699, 17.7, 3.108, 1.874, 2683.304, 49.1, 217.288, 5.75, 3.3, 26.7, 
  47.953, 0.7, 65.46}, {"TZA", "Africa", "Tanzania", "2020-04-20", 170., 22., 
  5., 0., 2.846, 0.368, 0.084, 0., "", "", "", "", "", "", "", 50., 
  5.9734213*^7, 64.699, 17.7, 3.108, 1.874, 2683.304, 49.1, 217.288, 5.75, 
  3.3, 26.7, 47.953, 0.7, 65.46}, {"TZA", "Africa", "Tanzania", "2020-04-21", 
  170., 0., 5., 0., 2.846, 0., 0.084, 0., "", "", "", "", "", "", "", 50., 
  5.9734213*^7, 64.699, 17.7, 3.108, 1.874, 2683.304, 49.1, 217.288, 5.75, 
  3.3, 26.7, 47.953, 0.7, 65.46}, {"TZA", "Africa", "Tanzania", "2020-04-22", 
  254., 84., 8., 3., 4.252, 1.406, 0.134, 0.05, "", "", "", "", "", "", "", 
  50., 5.9734213*^7, 64.699, 17.7, 3.108, 1.874, 2683.304, 49.1, 217.288, 
  5.75, 3.3, 26.7, 47.953, 0.7, 65.46}, {"TZA", "Africa", "Tanzania", 
  "2020-04-23", 285., 31., 10., 2., 4.771, 0.519, 0.167, 0.033, "", "", "", 
  "", "", "", "", 50., 5.9734213*^7, 64.699, 17.7, 3.108, 1.874, 2683.304, 
  49.1, 217.288, 5.75, 3.3, 26.7, 47.953, 0.7, 65.46}, 
 {"TZA", "Africa", "Tanzania", "2020-04-24", 285., 0., 10., 0., 4.771, 0., 
  0.167, 0., "", "", "", "", "", "", "", 50., 5.9734213*^7, 64.699, 17.7, 
  3.108, 1.874, 2683.304, 49.1, 217.288, 5.75, 3.3, 26.7, 47.953, 0.7, 
  65.46}, {"TZA", "Africa", "Tanzania", "2020-04-25", 300., 15., 10., 0., 
  5.022, 0.251, 0.167, 0., "", "", "", "", "", "", "", 50., 5.9734213*^7, 
  64.699, 17.7, 3.108, 1.874, 2683.304, 49.1, 217.288, 5.75, 3.3, 26.7, 
  47.953, 0.7, 65.46}, {"TZA", "Africa", "Tanzania", "2020-04-26", 300., 0., 
  10., 0., 5.022, 0., 0.167, 0., "", "", "", "", "", "", "", 50., 
  5.9734213*^7, 64.699, 17.7, 3.108, 1.874, 2683.304, 49.1, 217.288, 5.75, 
  3.3, 26.7, 47.953, 0.7, 65.46}, {"TZA", "Africa", "Tanzania", "2020-04-27", 
  300., 0., 10., 0., 5.022, 0., 0.167, 0., "", "", "", "", "", "", "", 50., 
  5.9734213*^7, 64.699, 17.7, 3.108, 1.874, 2683.304, 49.1, 217.288, 5.75, 
  3.3, 26.7, 47.953, 0.7, 65.46}, {"TZA", "Africa", "Tanzania", "2020-04-28", 
  300., 0., 10., 0., 5.022, 0., 0.167, 0., "", "", "", "", "", "", "", 50., 
  5.9734213*^7, 64.699, 17.7, 3.108, 1.874, 2683.304, 49.1, 217.288, 5.75, 
  3.3, 26.7, 47.953, 0.7, 65.46}, {"TZA", "Africa", "Tanzania", "2020-04-29", 
  306., 6., 10., 0., 5.123, 0.1, 0.167, 0., "", "", "", "", "", "", "", 50., 
  5.9734213*^7, 64.699, 17.7, 3.108, 1.874, 2683.304, 49.1, 217.288, 5.75, 
  3.3, 26.7, 47.953, 0.7, 65.46}, {"TZA", "Africa", "Tanzania", "2020-04-30", 
  480., 174., 16., 6., 8.036, 2.913, 0.268, 0.1, "", "", "", "", "", "", "", 
  50., 5.9734213*^7, 64.699, 17.7, 3.108, 1.874, 2683.304, 49.1, 217.288, 
  5.75, 3.3, 26.7, 47.953, 0.7, 65.46}, {"TZA", "Africa", "Tanzania", 
  "2020-05-01", 480., 0., 16., 0., 8.036, 0., 0.268, 0., "", "", "", "", "", 
  "", "", 50., 5.9734213*^7, 64.699, 17.7, 3.108, 1.874, 2683.304, 49.1, 
  217.288, 5.75, 3.3, 26.7, 47.953, 0.7, 65.46}, 
 {"TZA", "Africa", "Tanzania", "2020-05-02", 480., 0., 16., 0., 8.036, 0., 
  0.268, 0., "", "", "", "", "", "", "", 50., 5.9734213*^7, 64.699, 17.7, 
  3.108, 1.874, 2683.304, 49.1, 217.288, 5.75, 3.3, 26.7, 47.953, 0.7, 
  65.46}, {"TZA", "Africa", "Tanzania", "2020-05-03", 480., 0., 16., 0., 
  8.036, 0., 0.268, 0., "", "", "", "", "", "", "", 50., 5.9734213*^7, 
  64.699, 17.7, 3.108, 1.874, 2683.304, 49.1, 217.288, 5.75, 3.3, 26.7, 
  47.953, 0.7, 65.46}, {"TZA", "Africa", "Tanzania", "2020-05-04", 480., 0., 
  16., 0., 8.036, 0., 0.268, 0., "", "", "", "", "", "", "", 50., 
  5.9734213*^7, 64.699, 17.7, 3.108, 1.874, 2683.304, 49.1, 217.288, 5.75, 
  3.3, 26.7, 47.953, 0.7, 65.46}, {"TZA", "Africa", "Tanzania", "2020-05-05", 
  480., 0., 18., 2., 8.036, 0., 0.301, 0.033, "", "", "", "", "", "", "", 
  50., 5.9734213*^7, 64.699, 17.7, 3.108, 1.874, 2683.304, 49.1, 217.288, 
  5.75, 3.3, 26.7, 47.953, 0.7, 65.46}, {"TZA", "Africa", "Tanzania", 
  "2020-05-06", 480., 0., 18., 0., 8.036, 0., 0.301, 0., "", "", "", "", "", 
  "", "", 50., 5.9734213*^7, 64.699, 17.7, 3.108, 1.874, 2683.304, 49.1, 
  217.288, 5.75, 3.3, 26.7, 47.953, 0.7, 65.46}, 
 {"TZA", "Africa", "Tanzania", "2020-05-07", 480., 0., 18., 0., 8.036, 0., 
  0.301, 0., "", "", "", "", "", "", "", 50., 5.9734213*^7, 64.699, 17.7, 
  3.108, 1.874, 2683.304, 49.1, 217.288, 5.75, 3.3, 26.7, 47.953, 0.7, 
  65.46}, {"TZA", "Africa", "Tanzania", "2020-05-08", 509., 29., 21., 3., 
  8.521, 0.485, 0.352, 0.05, "", "", "", "", "", "", "", 50., 5.9734213*^7, 
  64.699, 17.7, 3.108, 1.874, 2683.304, 49.1, 217.288, 5.75, 3.3, 26.7, 
  47.953, 0.7, 65.46}, {"TZA", "Africa", "Tanzania", "2020-05-09", 509., 0., 
  21., 0., 8.521, 0., 0.352, 0., "", "", "", "", "", "", "", 50., 
  5.9734213*^7, 64.699, 17.7, 3.108, 1.874, 2683.304, 49.1, 217.288, 5.75, 
  3.3, 26.7, 47.953, 0.7, 65.46}, {"TZA", "Africa", "Tanzania", "2020-05-10", 
  509., 0., 21., 0., 8.521, 0., 0.352, 0., "", "", "", "", "", "", "", 50., 
  5.9734213*^7, 64.699, 17.7, 3.108, 1.874, 2683.304, 49.1, 217.288, 5.75, 
  3.3, 26.7, 47.953, 0.7, 65.46}, {"TZA", "Africa", "Tanzania", "2020-05-11", 
  509., 0., 21., 0., 8.521, 0., 0.352, 0., "", "", "", "", "", "", "", 50., 
  5.9734213*^7, 64.699, 17.7, 3.108, 1.874, 2683.304, 49.1, 217.288, 5.75, 
  3.3, 26.7, 47.953, 0.7, 65.46}, {"TZA", "Africa", "Tanzania", "2020-05-12", 
  509., 0., 21., 0., 8.521, 0., 0.352, 0., "", "", "", "", "", "", "", 50., 
  5.9734213*^7, 64.699, 17.7, 3.108, 1.874, 2683.304, 49.1, 217.288, 5.75, 
  3.3, 26.7, 47.953, 0.7, 65.46}, {"TZA", "Africa", "Tanzania", "2020-05-13", 
  509., 0., 21., 0., 8.521, 0., 0.352, 0., "", "", "", "", "", "", "", 50., 
  5.9734213*^7, 64.699, 17.7, 3.108, 1.874, 2683.304, 49.1, 217.288, 5.75, 
  3.3, 26.7, 47.953, 0.7, 65.46}, {"TZA", "Africa", "Tanzania", "2020-05-14", 
  509., 0., 21., 0., 8.521, 0., 0.352, 0., "", "", "", "", "", "", "", 50., 
  5.9734213*^7, 64.699, 17.7, 3.108, 1.874, 2683.304, 49.1, 217.288, 5.75, 
  3.3, 26.7, 47.953, 0.7, 65.46}, {"TZA", "Africa", "Tanzania", "2020-05-15", 
  509., 0., 21., 0., 8.521, 0., 0.352, 0., "", "", "", "", "", "", "", 50., 
  5.9734213*^7, 64.699, 17.7, 3.108, 1.874, 2683.304, 49.1, 217.288, 5.75, 
  3.3, 26.7, 47.953, 0.7, 65.46}, {"TZA", "Africa", "Tanzania", "2020-05-16", 
  509., 0., 21., 0., 8.521, 0., 0.352, 0., "", "", "", "", "", "", "", 50., 
  5.9734213*^7, 64.699, 17.7, 3.108, 1.874, 2683.304, 49.1, 217.288, 5.75, 
  3.3, 26.7, 47.953, 0.7, 65.46}, {"TZA", "Africa", "Tanzania", "2020-05-17", 
  509., 0., 21., 0., 8.521, 0., 0.352, 0., "", "", "", "", "", "", "", 50., 
  5.9734213*^7, 64.699, 17.7, 3.108, 1.874, 2683.304, 49.1, 217.288, 5.75, 
  3.3, 26.7, 47.953, 0.7, 65.46}, {"TZA", "Africa", "Tanzania", "2020-05-18", 
  509., 0., 21., 0., 8.521, 0., 0.352, 0., "", "", "", "", "", "", "", 38.89, 
  5.9734213*^7, 64.699, 17.7, 3.108, 1.874, 2683.304, 49.1, 217.288, 5.75, 
  3.3, 26.7, 47.953, 0.7, 65.46}, {"TZA", "Africa", "Tanzania", "2020-05-19", 
  509., 0., 21., 0., 8.521, 0., 0.352, 0., "", "", "", "", "", "", "", 38.89, 
  5.9734213*^7, 64.699, 17.7, 3.108, 1.874, 2683.304, 49.1, 217.288, 5.75, 
  3.3, 26.7, 47.953, 0.7, 65.46}, {"TZA", "Africa", "Tanzania", "2020-05-20", 
  509., 0., 21., 0., 8.521, 0., 0.352, 0., "", "", "", "", "", "", "", 38.89, 
  5.9734213*^7, 64.699, 17.7, 3.108, 1.874, 2683.304, 49.1, 217.288, 5.75, 
  3.3, 26.7, 47.953, 0.7, 65.46}, {"TZA", "Africa", "Tanzania", "2020-05-21", 
  509., 0., 21., 0., 8.521, 0., 0.352, 0., "", "", "", "", "", "", "", 38.89, 
  5.9734213*^7, 64.699, 17.7, 3.108, 1.874, 2683.304, 49.1, 217.288, 5.75, 
  3.3, 26.7, 47.953, 0.7, 65.46}, {"TZA", "Africa", "Tanzania", "2020-05-22", 
  509., 0., 21., 0., 8.521, 0., 0.352, 0., "", "", "", "", "", "", "", 38.89, 
  5.9734213*^7, 64.699, 17.7, 3.108, 1.874, 2683.304, 49.1, 217.288, 5.75, 
  3.3, 26.7, 47.953, 0.7, 65.46}, {"TZA", "Africa", "Tanzania", "2020-05-23", 
  509., 0., 21., 0., 8.521, 0., 0.352, 0., "", "", "", "", "", "", "", 38.89, 
  5.9734213*^7, 64.699, 17.7, 3.108, 1.874, 2683.304, 49.1, 217.288, 5.75, 
  3.3, 26.7, 47.953, 0.7, 65.46}, {"TZA", "Africa", "Tanzania", "2020-05-24", 
  509., 0., 21., 0., 8.521, 0., 0.352, 0., "", "", "", "", "", "", "", 38.89, 
  5.9734213*^7, 64.699, 17.7, 3.108, 1.874, 2683.304, 49.1, 217.288, 5.75, 
  3.3, 26.7, 47.953, 0.7, 65.46}, {"TZA", "Africa", "Tanzania", "2020-05-25", 
  509., 0., 21., 0., 8.521, 0., 0.352, 0., "", "", "", "", "", "", "", 38.89, 
  5.9734213*^7, 64.699, 17.7, 3.108, 1.874, 2683.304, 49.1, 217.288, 5.75, 
  3.3, 26.7, 47.953, 0.7, 65.46}, {"TZA", "Africa", "Tanzania", "2020-05-26", 
  509., 0., 21., 0., 8.521, 0., 0.352, 0., "", "", "", "", "", "", "", 38.89, 
  5.9734213*^7, 64.699, 17.7, 3.108, 1.874, 2683.304, 49.1, 217.288, 5.75, 
  3.3, 26.7, 47.953, 0.7, 65.46}, {"TZA", "Africa", "Tanzania", "2020-05-27", 
  509., 0., 21., 0., 8.521, 0., 0.352, 0., "", "", "", "", "", "", "", 41.67, 
  5.9734213*^7, 64.699, 17.7, 3.108, 1.874, 2683.304, 49.1, 217.288, 5.75, 
  3.3, 26.7, 47.953, 0.7, 65.46}, {"TZA", "Africa", "Tanzania", "2020-05-28", 
  509., 0., 21., 0., 8.521, 0., 0.352, 0., "", "", "", "", "", "", "", 41.67, 
  5.9734213*^7, 64.699, 17.7, 3.108, 1.874, 2683.304, 49.1, 217.288, 5.75, 
  3.3, 26.7, 47.953, 0.7, 65.46}, {"TZA", "Africa", "Tanzania", "2020-05-29", 
  509., 0., 21., 0., 8.521, 0., 0.352, 0., "", "", "", "", "", "", "", 41.67, 
  5.9734213*^7, 64.699, 17.7, 3.108, 1.874, 2683.304, 49.1, 217.288, 5.75, 
  3.3, 26.7, 47.953, 0.7, 65.46}, {"TZA", "Africa", "Tanzania", "2020-05-30", 
  509., 0., 21., 0., 8.521, 0., 0.352, 0., "", "", "", "", "", "", "", 41.67, 
  5.9734213*^7, 64.699, 17.7, 3.108, 1.874, 2683.304, 49.1, 217.288, 5.75, 
  3.3, 26.7, 47.953, 0.7, 65.46}, {"TZA", "Africa", "Tanzania", "2020-05-31", 
  509., 0., 21., 0., 8.521, 0., 0.352, 0., "", "", "", "", "", "", "", 41.67, 
  5.9734213*^7, 64.699, 17.7, 3.108, 1.874, 2683.304, 49.1, 217.288, 5.75, 
  3.3, 26.7, 47.953, 0.7, 65.46}, {"TZA", "Africa", "Tanzania", "2020-06-01", 
  509., 0., 21., 0., 8.521, 0., 0.352, 0., "", "", "", "", "", "", "", 32.41, 
  5.9734213*^7, 64.699, 17.7, 3.108, 1.874, 2683.304, 49.1, 217.288, 5.75, 
  3.3, 26.7, 47.953, 0.7, 65.46}, {"TZA", "Africa", "Tanzania", "2020-06-02", 
  509., 0., 21., 0., 8.521, 0., 0.352, 0., "", "", "", "", "", "", "", 32.41, 
  5.9734213*^7, 64.699, 17.7, 3.108, 1.874, 2683.304, 49.1, 217.288, 5.75, 
  3.3, 26.7, 47.953, 0.7, 65.46}, {"TZA", "Africa", "Tanzania", "2020-06-03", 
  509., 0., 21., 0., 8.521, 0., 0.352, 0., "", "", "", "", "", "", "", 32.41, 
  5.9734213*^7, 64.699, 17.7, 3.108, 1.874, 2683.304, 49.1, 217.288, 5.75, 
  3.3, 26.7, 47.953, 0.7, 65.46}, {"TZA", "Africa", "Tanzania", "2020-06-04", 
  509., 0., 21., 0., 8.521, 0., 0.352, 0., "", "", "", "", "", "", "", 32.41, 
  5.9734213*^7, 64.699, 17.7, 3.108, 1.874, 2683.304, 49.1, 217.288, 5.75, 
  3.3, 26.7, 47.953, 0.7, 65.46}, {"TZA", "Africa", "Tanzania", "2020-06-05", 
  509., 0., 21., 0., 8.521, 0., 0.352, 0., "", "", "", "", "", "", "", 32.41, 
  5.9734213*^7, 64.699, 17.7, 3.108, 1.874, 2683.304, 49.1, 217.288, 5.75, 
  3.3, 26.7, 47.953, 0.7, 65.46}, {"TZA", "Africa", "Tanzania", "2020-06-06", 
  509., 0., 21., 0., 8.521, 0., 0.352, 0., "", "", "", "", "", "", "", 32.41, 
  5.9734213*^7, 64.699, 17.7, 3.108, 1.874, 2683.304, 49.1, 217.288, 5.75, 
  3.3, 26.7, 47.953, 0.7, 65.46}, {"TZA", "Africa", "Tanzania", "2020-06-07", 
  509., 0., 21., 0., 8.521, 0., 0.352, 0., "", "", "", "", "", "", "", 32.41, 
  5.9734213*^7, 64.699, 17.7, 3.108, 1.874, 2683.304, 49.1, 217.288, 5.75, 
  3.3, 26.7, 47.953, 0.7, 65.46}, {"TZA", "Africa", "Tanzania", "2020-06-08", 
  509., 0., 21., 0., 8.521, 0., 0.352, 0., "", "", "", "", "", "", "", 32.41, 
  5.9734213*^7, 64.699, 17.7, 3.108, 1.874, 2683.304, 49.1, 217.288, 5.75, 
  3.3, 26.7, 47.953, 0.7, 65.46}, {"TZA", "Africa", "Tanzania", "2020-06-09", 
  509., 0., 21., 0., 8.521, 0., 0.352, 0., "", "", "", "", "", "", "", 32.41, 
  5.9734213*^7, 64.699, 17.7, 3.108, 1.874, 2683.304, 49.1, 217.288, 5.75, 
  3.3, 26.7, 47.953, 0.7, 65.46}, {"TZA", "Africa", "Tanzania", "2020-06-10", 
  509., 0., 21., 0., 8.521, 0., 0.352, 0., "", "", "", "", "", "", "", 32.41, 
  5.9734213*^7, 64.699, 17.7, 3.108, 1.874, 2683.304, 49.1, 217.288, 5.75, 
  3.3, 26.7, 47.953, 0.7, 65.46}, {"TZA", "Africa", "Tanzania", "2020-06-11", 
  509., 0., 21., 0., 8.521, 0., 0.352, 0., "", "", "", "", "", "", "", 32.41, 
  5.9734213*^7, 64.699, 17.7, 3.108, 1.874, 2683.304, 49.1, 217.288, 5.75, 
  3.3, 26.7, 47.953, 0.7, 65.46}, {"TZA", "Africa", "Tanzania", "2020-06-12", 
  509., 0., 21., 0., 8.521, 0., 0.352, 0., "", "", "", "", "", "", "", 32.41, 
  5.9734213*^7, 64.699, 17.7, 3.108, 1.874, 2683.304, 49.1, 217.288, 5.75, 
  3.3, 26.7, 47.953, 0.7, 65.46}, {"TZA", "Africa", "Tanzania", "2020-06-13", 
  509., 0., 21., 0., 8.521, 0., 0.352, 0., "", "", "", "", "", "", "", 32.41, 
  5.9734213*^7, 64.699, 17.7, 3.108, 1.874, 2683.304, 49.1, 217.288, 5.75, 
  3.3, 26.7, 47.953, 0.7, 65.46}, {"TZA", "Africa", "Tanzania", "2020-06-14", 
  509., 0., 21., 0., 8.521, 0., 0.352, 0., "", "", "", "", "", "", "", 32.41, 
  5.9734213*^7, 64.699, 17.7, 3.108, 1.874, 2683.304, 49.1, 217.288, 5.75, 
  3.3, 26.7, 47.953, 0.7, 65.46}, {"TZA", "Africa", "Tanzania", "2020-06-15", 
  509., 0., 21., 0., 8.521, 0., 0.352, 0., "", "", "", "", "", "", "", 32.41, 
  5.9734213*^7, 64.699, 17.7, 3.108, 1.874, 2683.304, 49.1, 217.288, 5.75, 
  3.3, 26.7, 47.953, 0.7, 65.46}, {"TZA", "Africa", "Tanzania", "2020-06-16", 
  509., 0., 21., 0., 8.521, 0., 0.352, 0., "", "", "", "", "", "", "", 32.41, 
  5.9734213*^7, 64.699, 17.7, 3.108, 1.874, 2683.304, 49.1, 217.288, 5.75, 
  3.3, 26.7, 47.953, 0.7, 65.46}, {"TZA", "Africa", "Tanzania", "2020-06-17", 
  509., 0., 21., 0., 8.521, 0., 0.352, 0., "", "", "", "", "", "", "", 32.41, 
  5.9734213*^7, 64.699, 17.7, 3.108, 1.874, 2683.304, 49.1, 217.288, 5.75, 
  3.3, 26.7, 47.953, 0.7, 65.46}, {"TZA", "Africa", "Tanzania", "2020-06-18", 
  509., 0., 21., 0., 8.521, 0., 0.352, 0., "", "", "", "", "", "", "", 32.41, 
  5.9734213*^7, 64.699, 17.7, 3.108, 1.874, 2683.304, 49.1, 217.288, 5.75, 
  3.3, 26.7, 47.953, 0.7, 65.46}, {"TZA", "Africa", "Tanzania", "2020-06-19", 
  509., 0., 21., 0., 8.521, 0., 0.352, 0., "", "", "", "", "", "", "", 32.41, 
  5.9734213*^7, 64.699, 17.7, 3.108, 1.874, 2683.304, 49.1, 217.288, 5.75, 
  3.3, 26.7, 47.953, 0.7, 65.46}, {"TZA", "Africa", "Tanzania", "2020-06-20", 
  509., 0., 21., 0., 8.521, 0., 0.352, 0., "", "", "", "", "", "", "", 32.41, 
  5.9734213*^7, 64.699, 17.7, 3.108, 1.874, 2683.304, 49.1, 217.288, 5.75, 
  3.3, 26.7, 47.953, 0.7, 65.46}, {"TZA", "Africa", "Tanzania", "2020-06-21", 
  509., 0., 21., 0., 8.521, 0., 0.352, 0., "", "", "", "", "", "", "", 32.41, 
  5.9734213*^7, 64.699, 17.7, 3.108, 1.874, 2683.304, 49.1, 217.288, 5.75, 
  3.3, 26.7, 47.953, 0.7, 65.46}, {"TZA", "Africa", "Tanzania", "2020-06-22", 
  509., 0., 21., 0., 8.521, 0., 0.352, 0., "", "", "", "", "", "", "", 32.41, 
  5.9734213*^7, 64.699, 17.7, 3.108, 1.874, 2683.304, 49.1, 217.288, 5.75, 
  3.3, 26.7, 47.953, 0.7, 65.46}, {"TZA", "Africa", "Tanzania", "2020-06-23", 
  509., 0., 21., 0., 8.521, 0., 0.352, 0., "", "", "", "", "", "", "", 32.41, 
  5.9734213*^7, 64.699, 17.7, 3.108, 1.874, 2683.304, 49.1, 217.288, 5.75, 
  3.3, 26.7, 47.953, 0.7, 65.46}, {"TZA", "Africa", "Tanzania", "2020-06-24", 
  509., 0., 21., 0., 8.521, 0., 0.352, 0., "", "", "", "", "", "", "", 32.41, 
  5.9734213*^7, 64.699, 17.7, 3.108, 1.874, 2683.304, 49.1, 217.288, 5.75, 
  3.3, 26.7, 47.953, 0.7, 65.46}, {"TZA", "Africa", "Tanzania", "2020-06-25", 
  509., 0., 21., 0., 8.521, 0., 0.352, 0., "", "", "", "", "", "", "", 32.41, 
  5.9734213*^7, 64.699, 17.7, 3.108, 1.874, 2683.304, 49.1, 217.288, 5.75, 
  3.3, 26.7, 47.953, 0.7, 65.46}, {"TZA", "Africa", "Tanzania", "2020-06-26", 
  509., 0., 21., 0., 8.521, 0., 0.352, 0., "", "", "", "", "", "", "", 32.41, 
  5.9734213*^7, 64.699, 17.7, 3.108, 1.874, 2683.304, 49.1, 217.288, 5.75, 
  3.3, 26.7, 47.953, 0.7, 65.46}, {"TZA", "Africa", "Tanzania", "2020-06-27", 
  509., 0., 21., 0., 8.521, 0., 0.352, 0., "", "", "", "", "", "", "", 32.41, 
  5.9734213*^7, 64.699, 17.7, 3.108, 1.874, 2683.304, 49.1, 217.288, 5.75, 
  3.3, 26.7, 47.953, 0.7, 65.46}, {"TZA", "Africa", "Tanzania", "2020-06-28", 
  509., 0., 21., 0., 8.521, 0., 0.352, 0., "", "", "", "", "", "", "", 32.41, 
  5.9734213*^7, 64.699, 17.7, 3.108, 1.874, 2683.304, 49.1, 217.288, 5.75, 
  3.3, 26.7, 47.953, 0.7, 65.46}, {"TZA", "Africa", "Tanzania", "2020-06-29", 
  509., 0., 21., 0., 8.521, 0., 0.352, 0., "", "", "", "", "", "", "", 25., 
  5.9734213*^7, 64.699, 17.7, 3.108, 1.874, 2683.304, 49.1, 217.288, 5.75, 
  3.3, 26.7, 47.953, 0.7, 65.46}, {"TZA", "Africa", "Tanzania", "2020-06-30", 
  509., 0., 21., 0., 8.521, 0., 0.352, 0., "", "", "", "", "", "", "", "", 
  5.9734213*^7, 64.699, 17.7, 3.108, 1.874, 2683.304, 49.1, 217.288, 5.75, 
  3.3, 26.7, 47.953, 0.7, 65.46}, {"TZA", "Africa", "Tanzania", "2020-07-01", 
  509., 0., 21., 0., 8.521, 0., 0.352, 0., "", "", "", "", "", "", "", "", 
  5.9734213*^7, 64.699, 17.7, 3.108, 1.874, 2683.304, 49.1, 217.288, 5.75, 
  3.3, 26.7, 47.953, 0.7, 65.46}, {"TZA", "Africa", "Tanzania", "2020-07-02", 
  509., 0., 21., 0., 8.521, 0., 0.352, 0., "", "", "", "", "", "", "", "", 
  5.9734213*^7, 64.699, 17.7, 3.108, 1.874, 2683.304, 49.1, 217.288, 5.75, 
  3.3, 26.7, 47.953, 0.7, 65.46}, {"TZA", "Africa", "Tanzania", "2020-07-03", 
  509., 0., 21., 0., 8.521, 0., 0.352, 0., "", "", "", "", "", "", "", "", 
  5.9734213*^7, 64.699, 17.7, 3.108, 1.874, 2683.304, 49.1, 217.288, 5.75, 
  3.3, 26.7, 47.953, 0.7, 65.46}, {"TZA", "Africa", "Tanzania", "2020-07-04", 
  509., 0., 21., 0., 8.521, 0., 0.352, 0., "", "", "", "", "", "", "", "", 
  5.9734213*^7, 64.699, 17.7, 3.108, 1.874, 2683.304, 49.1, 217.288, 5.75, 
  3.3, 26.7, 47.953, 0.7, 65.46}, {"TZA", "Africa", "Tanzania", "2020-07-05", 
  509., 0., 21., 0., 8.521, 0., 0.352, 0., "", "", "", "", "", "", "", "", 
  5.9734213*^7, 64.699, 17.7, 3.108, 1.874, 2683.304, 49.1, 217.288, 5.75, 
  3.3, 26.7, 47.953, 0.7, 65.46}, {"TZA", "Africa", "Tanzania", "2020-07-06", 
  509., 0., 21., 0., 8.521, 0., 0.352, 0., "", "", "", "", "", "", "", "", 
  5.9734213*^7, 64.699, 17.7, 3.108, 1.874, 2683.304, 49.1, 217.288, 5.75, 
  3.3, 26.7, 47.953, 0.7, 65.46}, {"TZA", "Africa", "Tanzania", "2020-07-07", 
  509., 0., 21., 0., 8.521, 0., 0.352, 0., "", "", "", "", "", "", "", "", 
  5.9734213*^7, 64.699, 17.7, 3.108, 1.874, 2683.304, 49.1, 217.288, 5.75, 
  3.3, 26.7, 47.953, 0.7, 65.46}, {"TZA", "Africa", "Tanzania", "2020-07-08", 
  509., 0., 21., 0., 8.521, 0., 0.352, 0., "", "", "", "", "", "", "", "", 
  5.9734213*^7, 64.699, 17.7, 3.108, 1.874, 2683.304, 49.1, 217.288, 5.75, 
  3.3, 26.7, 47.953, 0.7, 65.46}, {"THA", "Asia", "Thailand", "2019-12-31", 
  0., 0., 0., 0., 0., 0., 0., 0., "", "", "", "", "", "", "", "", 
  6.9799978*^7, 135.132, 40.1, 11.373, 6.89, 16277.671, 0.1, 109.861, 7.04, 
  1.9, 38.8, 90.67, 2.1, 77.15}, {"THA", "Asia", "Thailand", "2020-01-01", 
  0., 0., 0., 0., 0., 0., 0., 0., "", "", "", "", "", "", "", 0., 
  6.9799978*^7, 135.132, 40.1, 11.373, 6.89, 16277.671, 0.1, 109.861, 7.04, 
  1.9, 38.8, 90.67, 2.1, 77.15}, {"THA", "Asia", "Thailand", "2020-01-02", 
  0., 0., 0., 0., 0., 0., 0., 0., "", "", "", "", "", "", "", 0., 
  6.9799978*^7, 135.132, 40.1, 11.373, 6.89, 16277.671, 0.1, 109.861, 7.04, 
  1.9, 38.8, 90.67, 2.1, 77.15}, {"THA", "Asia", "Thailand", "2020-01-03", 
  0., 0., 0., 0., 0., 0., 0., 0., "", "", "", "", "", "", "", 0., 
  6.9799978*^7, 135.132, 40.1, 11.373, 6.89, 16277.671, 0.1, 109.861, 7.04, 
  1.9, 38.8, 90.67, 2.1, 77.15}, {"THA", "Asia", "Thailand", "2020-01-04", 
  0., 0., 0., 0., 0., 0., 0., 0., "", "", "", "", "", "", "", 0., 
  6.9799978*^7, 135.132, 40.1, 11.373, 6.89, 16277.671, 0.1, 109.861, 7.04, 
  1.9, 38.8, 90.67, 2.1, 77.15}, {"THA", "Asia", "Thailand", "2020-01-05", 
  0., 0., 0., 0., 0., 0., 0., 0., "", "", "", "", "", "", "", 0., 
  6.9799978*^7, 135.132, 40.1, 11.373, 6.89, 16277.671, 0.1, 109.861, 7.04, 
  1.9, 38.8, 90.67, 2.1, 77.15}, {"THA", "Asia", "Thailand", "2020-01-06", 
  0., 0., 0., 0., 0., 0., 0., 0., "", "", "", "", "", "", "", 0., 
  6.9799978*^7, 135.132, 40.1, 11.373, 6.89, 16277.671, 0.1, 109.861, 7.04, 
  1.9, 38.8, 90.67, 2.1, 77.15}, {"THA", "Asia", "Thailand", "2020-01-07", 
  0., 0., 0., 0., 0., 0., 0., 0., "", "", "", "", "", "", "", 0., 
  6.9799978*^7, 135.132, 40.1, 11.373, 6.89, 16277.671, 0.1, 109.861, 7.04, 
  1.9, 38.8, 90.67, 2.1, 77.15}, {"THA", "Asia", "Thailand", "2020-01-08", 
  0., 0., 0., 0., 0., 0., 0., 0., "", "", "", "", "", "", "", 0., 
  6.9799978*^7, 135.132, 40.1, 11.373, 6.89, 16277.671, 0.1, 109.861, 7.04, 
  1.9, 38.8, 90.67, 2.1, 77.15}, {"THA", "Asia", "Thailand", "2020-01-09", 
  0., 0., 0., 0., 0., 0., 0., 0., "", "", "", "", "", "", "", 0., 
  6.9799978*^7, 135.132, 40.1, 11.373, 6.89, 16277.671, 0.1, 109.861, 7.04, 
  1.9, 38.8, 90.67, 2.1, 77.15}, {"THA", "Asia", "Thailand", "2020-01-10", 
  0., 0., 0., 0., 0., 0., 0., 0., "", "", "", "", "", "", "", 0., 
  6.9799978*^7, 135.132, 40.1, 11.373, 6.89, 16277.671, 0.1, 109.861, 7.04, 
  1.9, 38.8, 90.67, 2.1, 77.15}, {"THA", "Asia", "Thailand", "2020-01-11", 
  0., 0., 0., 0., 0., 0., 0., 0., "", "", "", "", "", "", "", 0., 
  6.9799978*^7, 135.132, 40.1, 11.373, 6.89, 16277.671, 0.1, 109.861, 7.04, 
  1.9, 38.8, 90.67, 2.1, 77.15}, {"THA", "Asia", "Thailand", "2020-01-12", 
  0., 0., 0., 0., 0., 0., 0., 0., "", "", "", "", "", "", "", 0., 
  6.9799978*^7, 135.132, 40.1, 11.373, 6.89, 16277.671, 0.1, 109.861, 7.04, 
  1.9, 38.8, 90.67, 2.1, 77.15}, {"THA", "Asia", "Thailand", "2020-01-13", 
  1., 1., 0., 0., 0.014, 0.014, 0., 0., "", "", "", "", "", "", "", 0., 
  6.9799978*^7, 135.132, 40.1, 11.373, 6.89, 16277.671, 0.1, 109.861, 7.04, 
  1.9, 38.8, 90.67, 2.1, 77.15}, {"THA", "Asia", "Thailand", "2020-01-14", 
  1., 0., 0., 0., 0.014, 0., 0., 0., "", "", "", "", "", "", "", 0., 
  6.9799978*^7, 135.132, 40.1, 11.373, 6.89, 16277.671, 0.1, 109.861, 7.04, 
  1.9, 38.8, 90.67, 2.1, 77.15}, {"THA", "Asia", "Thailand", "2020-01-15", 
  1., 0., 0., 0., 0.014, 0., 0., 0., "", "", "", "", "", "", "", 0., 
  6.9799978*^7, 135.132, 40.1, 11.373, 6.89, 16277.671, 0.1, 109.861, 7.04, 
  1.9, 38.8, 90.67, 2.1, 77.15}, {"THA", "Asia", "Thailand", "2020-01-16", 
  1., 0., 0., 0., 0.014, 0., 0., 0., "", "", "", "", "", "", "", 0., 
  6.9799978*^7, 135.132, 40.1, 11.373, 6.89, 16277.671, 0.1, 109.861, 7.04, 
  1.9, 38.8, 90.67, 2.1, 77.15}, {"THA", "Asia", "Thailand", "2020-01-17", 
  2., 1., 0., 0., 0.029, 0.014, 0., 0., "", "", "", "", "", "", "", 0., 
  6.9799978*^7, 135.132, 40.1, 11.373, 6.89, 16277.671, 0.1, 109.861, 7.04, 
  1.9, 38.8, 90.67, 2.1, 77.15}, {"THA", "Asia", "Thailand", "2020-01-18", 
  2., 0., 0., 0., 0.029, 0., 0., 0., "", "", "", "", "", "", "", 0., 
  6.9799978*^7, 135.132, 40.1, 11.373, 6.89, 16277.671, 0.1, 109.861, 7.04, 
  1.9, 38.8, 90.67, 2.1, 77.15}, {"THA", "Asia", "Thailand", "2020-01-19", 
  2., 0., 0., 0., 0.029, 0., 0., 0., "", "", "", "", "", "", "", 0., 
  6.9799978*^7, 135.132, 40.1, 11.373, 6.89, 16277.671, 0.1, 109.861, 7.04, 
  1.9, 38.8, 90.67, 2.1, 77.15}, {"THA", "Asia", "Thailand", "2020-01-20", 
  2., 0., 0., 0., 0.029, 0., 0., 0., "", "", "", "", "", "", "", 0., 
  6.9799978*^7, 135.132, 40.1, 11.373, 6.89, 16277.671, 0.1, 109.861, 7.04, 
  1.9, 38.8, 90.67, 2.1, 77.15}, {"THA", "Asia", "Thailand", "2020-01-21", 
  2., 0., 0., 0., 0.029, 0., 0., 0., "", "", "", "", "", "", "", 0., 
  6.9799978*^7, 135.132, 40.1, 11.373, 6.89, 16277.671, 0.1, 109.861, 7.04, 
  1.9, 38.8, 90.67, 2.1, 77.15}, {"THA", "Asia", "Thailand", "2020-01-22", 
  4., 2., 0., 0., 0.057, 0.029, 0., 0., "", "", "", "", "", "", "", 0., 
  6.9799978*^7, 135.132, 40.1, 11.373, 6.89, 16277.671, 0.1, 109.861, 7.04, 
  1.9, 38.8, 90.67, 2.1, 77.15}, {"THA", "Asia", "Thailand", "2020-01-23", 
  4., 0., 0., 0., 0.057, 0., 0., 0., "", "", "", "", "", "", "", 0., 
  6.9799978*^7, 135.132, 40.1, 11.373, 6.89, 16277.671, 0.1, 109.861, 7.04, 
  1.9, 38.8, 90.67, 2.1, 77.15}, {"THA", "Asia", "Thailand", "2020-01-24", 
  4., 0., 0., 0., 0.057, 0., 0., 0., "", "", "", "", "", "", "", 0., 
  6.9799978*^7, 135.132, 40.1, 11.373, 6.89, 16277.671, 0.1, 109.861, 7.04, 
  1.9, 38.8, 90.67, 2.1, 77.15}, {"THA", "Asia", "Thailand", "2020-01-25", 
  5., 1., 0., 0., 0.072, 0.014, 0., 0., "", "", "", "", "", "", "", 0., 
  6.9799978*^7, 135.132, 40.1, 11.373, 6.89, 16277.671, 0.1, 109.861, 7.04, 
  1.9, 38.8, 90.67, 2.1, 77.15}, {"THA", "Asia", "Thailand", "2020-01-26", 
  5., 0., 0., 0., 0.072, 0., 0., 0., "", "", "", "", "", "", "", 0., 
  6.9799978*^7, 135.132, 40.1, 11.373, 6.89, 16277.671, 0.1, 109.861, 7.04, 
  1.9, 38.8, 90.67, 2.1, 77.15}, {"THA", "Asia", "Thailand", "2020-01-27", 
  8., 3., 0., 0., 0.115, 0.043, 0., 0., "", "", "", "", "", "", "", 0., 
  6.9799978*^7, 135.132, 40.1, 11.373, 6.89, 16277.671, 0.1, 109.861, 7.04, 
  1.9, 38.8, 90.67, 2.1, 77.15}, {"THA", "Asia", "Thailand", "2020-01-28", 
  14., 6., 0., 0., 0.201, 0.086, 0., 0., "", "", "", "", "", "", "", 0., 
  6.9799978*^7, 135.132, 40.1, 11.373, 6.89, 16277.671, 0.1, 109.861, 7.04, 
  1.9, 38.8, 90.67, 2.1, 77.15}, {"THA", "Asia", "Thailand", "2020-01-29", 
  14., 0., 0., 0., 0.201, 0., 0., 0., "", "", "", "", "", "", "", 0., 
  6.9799978*^7, 135.132, 40.1, 11.373, 6.89, 16277.671, 0.1, 109.861, 7.04, 
  1.9, 38.8, 90.67, 2.1, 77.15}, {"THA", "Asia", "Thailand", "2020-01-30", 
  14., 0., 0., 0., 0.201, 0., 0., 0., "", "", "", "", "", "", "", 0., 
  6.9799978*^7, 135.132, 40.1, 11.373, 6.89, 16277.671, 0.1, 109.861, 7.04, 
  1.9, 38.8, 90.67, 2.1, 77.15}, {"THA", "Asia", "Thailand", "2020-01-31", 
  14., 0., 0., 0., 0.201, 0., 0., 0., "", "", "", "", "", "", "", 0., 
  6.9799978*^7, 135.132, 40.1, 11.373, 6.89, 16277.671, 0.1, 109.861, 7.04, 
  1.9, 38.8, 90.67, 2.1, 77.15}, {"THA", "Asia", "Thailand", "2020-02-01", 
  19., 5., 0., 0., 0.272, 0.072, 0., 0., "", "", "", "", "", "", "", 0., 
  6.9799978*^7, 135.132, 40.1, 11.373, 6.89, 16277.671, 0.1, 109.861, 7.04, 
  1.9, 38.8, 90.67, 2.1, 77.15}, {"THA", "Asia", "Thailand", "2020-02-02", 
  19., 0., 0., 0., 0.272, 0., 0., 0., "", "", "", "", "", "", "", 0., 
  6.9799978*^7, 135.132, 40.1, 11.373, 6.89, 16277.671, 0.1, 109.861, 7.04, 
  1.9, 38.8, 90.67, 2.1, 77.15}, {"THA", "Asia", "Thailand", "2020-02-03", 
  19., 0., 0., 0., 0.272, 0., 0., 0., "", "", "", "", "", "", "", 0., 
  6.9799978*^7, 135.132, 40.1, 11.373, 6.89, 16277.671, 0.1, 109.861, 7.04, 
  1.9, 38.8, 90.67, 2.1, 77.15}, {"THA", "Asia", "Thailand", "2020-02-04", 
  19., 0., 0., 0., 0.272, 0., 0., 0., "", "", "", "", "", "", "", 0., 
  6.9799978*^7, 135.132, 40.1, 11.373, 6.89, 16277.671, 0.1, 109.861, 7.04, 
  1.9, 38.8, 90.67, 2.1, 77.15}, {"THA", "Asia", "Thailand", "2020-02-05", 
  25., 6., 0., 0., 0.358, 0.086, 0., 0., "", "", "", "", "", "", "", 0., 
  6.9799978*^7, 135.132, 40.1, 11.373, 6.89, 16277.671, 0.1, 109.861, 7.04, 
  1.9, 38.8, 90.67, 2.1, 77.15}, {"THA", "Asia", "Thailand", "2020-02-06", 
  25., 0., 0., 0., 0.358, 0., 0., 0., "", "", "", "", "", "", "", 0., 
  6.9799978*^7, 135.132, 40.1, 11.373, 6.89, 16277.671, 0.1, 109.861, 7.04, 
  1.9, 38.8, 90.67, 2.1, 77.15}, {"THA", "Asia", "Thailand", "2020-02-07", 
  25., 0., 0., 0., 0.358, 0., 0., 0., "", "", "", "", "", "", "", 0., 
  6.9799978*^7, 135.132, 40.1, 11.373, 6.89, 16277.671, 0.1, 109.861, 7.04, 
  1.9, 38.8, 90.67, 2.1, 77.15}, {"THA", "Asia", "Thailand", "2020-02-08", 
  32., 7., 0., 0., 0.458, 0.1, 0., 0., "", "", "", "", "", "", "", 0., 
  6.9799978*^7, 135.132, 40.1, 11.373, 6.89, 16277.671, 0.1, 109.861, 7.04, 
  1.9, 38.8, 90.67, 2.1, 77.15}, {"THA", "Asia", "Thailand", "2020-02-09", 
  32., 0., 0., 0., 0.458, 0., 0., 0., "", "", "", "", "", "", "", 0., 
  6.9799978*^7, 135.132, 40.1, 11.373, 6.89, 16277.671, 0.1, 109.861, 7.04, 
  1.9, 38.8, 90.67, 2.1, 77.15}, {"THA", "Asia", "Thailand", "2020-02-10", 
  32., 0., 0., 0., 0.458, 0., 0., 0., "", "", "", "", "", "", "", 0., 
  6.9799978*^7, 135.132, 40.1, 11.373, 6.89, 16277.671, 0.1, 109.861, 7.04, 
  1.9, 38.8, 90.67, 2.1, 77.15}, {"THA", "Asia", "Thailand", "2020-02-11", 
  32., 0., 0., 0., 0.458, 0., 0., 0., "", "", "", "", "", "", "", 0., 
  6.9799978*^7, 135.132, 40.1, 11.373, 6.89, 16277.671, 0.1, 109.861, 7.04, 
  1.9, 38.8, 90.67, 2.1, 77.15}, {"THA", "Asia", "Thailand", "2020-02-12", 
  33., 1., 0., 0., 0.473, 0.014, 0., 0., "", "", "", "", "", "", "", 0., 
  6.9799978*^7, 135.132, 40.1, 11.373, 6.89, 16277.671, 0.1, 109.861, 7.04, 
  1.9, 38.8, 90.67, 2.1, 77.15}, {"THA", "Asia", "Thailand", "2020-02-13", 
  33., 0., 0., 0., 0.473, 0., 0., 0., "", "", "", "", "", "", "", 0., 
  6.9799978*^7, 135.132, 40.1, 11.373, 6.89, 16277.671, 0.1, 109.861, 7.04, 
  1.9, 38.8, 90.67, 2.1, 77.15}, {"THA", "Asia", "Thailand", "2020-02-14", 
  33., 0., 0., 0., 0.473, 0., 0., 0., "", "", "", "", "", "", "", 0., 
  6.9799978*^7, 135.132, 40.1, 11.373, 6.89, 16277.671, 0.1, 109.861, 7.04, 
  1.9, 38.8, 90.67, 2.1, 77.15}, {"THA", "Asia", "Thailand", "2020-02-15", 
  34., 1., 0., 0., 0.487, 0.014, 0., 0., "", "", "", "", "", "", "", 0., 
  6.9799978*^7, 135.132, 40.1, 11.373, 6.89, 16277.671, 0.1, 109.861, 7.04, 
  1.9, 38.8, 90.67, 2.1, 77.15}, {"THA", "Asia", "Thailand", "2020-02-16", 
  34., 0., 0., 0., 0.487, 0., 0., 0., "", "", "", "", "", "", "", 0., 
  6.9799978*^7, 135.132, 40.1, 11.373, 6.89, 16277.671, 0.1, 109.861, 7.04, 
  1.9, 38.8, 90.67, 2.1, 77.15}, {"THA", "Asia", "Thailand", "2020-02-17", 
  34., 0., 0., 0., 0.487, 0., 0., 0., "", "", "", "", "", "", "", 0., 
  6.9799978*^7, 135.132, 40.1, 11.373, 6.89, 16277.671, 0.1, 109.861, 7.04, 
  1.9, 38.8, 90.67, 2.1, 77.15}, {"THA", "Asia", "Thailand", "2020-02-18", 
  35., 1., 0., 0., 0.501, 0.014, 0., 0., "", "", "", "", "", "", "", 0., 
  6.9799978*^7, 135.132, 40.1, 11.373, 6.89, 16277.671, 0.1, 109.861, 7.04, 
  1.9, 38.8, 90.67, 2.1, 77.15}, {"THA", "Asia", "Thailand", "2020-02-19", 
  35., 0., 0., 0., 0.501, 0., 0., 0., "", "", "", "", "", "", "", 0., 
  6.9799978*^7, 135.132, 40.1, 11.373, 6.89, 16277.671, 0.1, 109.861, 7.04, 
  1.9, 38.8, 90.67, 2.1, 77.15}, {"THA", "Asia", "Thailand", "2020-02-20", 
  35., 0., 0., 0., 0.501, 0., 0., 0., "", "", "", "", "", "", "", 0., 
  6.9799978*^7, 135.132, 40.1, 11.373, 6.89, 16277.671, 0.1, 109.861, 7.04, 
  1.9, 38.8, 90.67, 2.1, 77.15}, {"THA", "Asia", "Thailand", "2020-02-21", 
  35., 0., 0., 0., 0.501, 0., 0., 0., "", "", "", "", "", "", "", 0., 
  6.9799978*^7, 135.132, 40.1, 11.373, 6.89, 16277.671, 0.1, 109.861, 7.04, 
  1.9, 38.8, 90.67, 2.1, 77.15}, {"THA", "Asia", "Thailand", "2020-02-22", 
  35., 0., 0., 0., 0.501, 0., 0., 0., "", "", "", "", "", "", "", 0., 
  6.9799978*^7, 135.132, 40.1, 11.373, 6.89, 16277.671, 0.1, 109.861, 7.04, 
  1.9, 38.8, 90.67, 2.1, 77.15}, {"THA", "Asia", "Thailand", "2020-02-23", 
  35., 0., 0., 0., 0.501, 0., 0., 0., "", "", "", "", "", "", "", 0., 
  6.9799978*^7, 135.132, 40.1, 11.373, 6.89, 16277.671, 0.1, 109.861, 7.04, 
  1.9, 38.8, 90.67, 2.1, 77.15}, {"THA", "Asia", "Thailand", "2020-02-24", 
  35., 0., 0., 0., 0.501, 0., 0., 0., "", "", "", "", "", "", "", 0., 
  6.9799978*^7, 135.132, 40.1, 11.373, 6.89, 16277.671, 0.1, 109.861, 7.04, 
  1.9, 38.8, 90.67, 2.1, 77.15}, {"THA", "Asia", "Thailand", "2020-02-25", 
  37., 2., 0., 0., 0.53, 0.029, 0., 0., "", "", "", "", "", "", "", 0., 
  6.9799978*^7, 135.132, 40.1, 11.373, 6.89, 16277.671, 0.1, 109.861, 7.04, 
  1.9, 38.8, 90.67, 2.1, 77.15}, {"THA", "Asia", "Thailand", "2020-02-26", 
  40., 3., 0., 0., 0.573, 0.043, 0., 0., "", "", "", "", "", "", "", 0., 
  6.9799978*^7, 135.132, 40.1, 11.373, 6.89, 16277.671, 0.1, 109.861, 7.04, 
  1.9, 38.8, 90.67, 2.1, 77.15}, {"THA", "Asia", "Thailand", "2020-02-27", 
  40., 0., 0., 0., 0.573, 0., 0., 0., "", "", "", "", "", "", "", 0., 
  6.9799978*^7, 135.132, 40.1, 11.373, 6.89, 16277.671, 0.1, 109.861, 7.04, 
  1.9, 38.8, 90.67, 2.1, 77.15}, {"THA", "Asia", "Thailand", "2020-02-28", 
  40., 0., 0., 0., 0.573, 0., 0., 0., "", "", "", "", "", "", "", 0., 
  6.9799978*^7, 135.132, 40.1, 11.373, 6.89, 16277.671, 0.1, 109.861, 7.04, 
  1.9, 38.8, 90.67, 2.1, 77.15}, {"THA", "Asia", "Thailand", "2020-02-29", 
  42., 2., 0., 0., 0.602, 0.029, 0., 0., "", "", "", "", "", "", "", 0., 
  6.9799978*^7, 135.132, 40.1, 11.373, 6.89, 16277.671, 0.1, 109.861, 7.04, 
  1.9, 38.8, 90.67, 2.1, 77.15}, {"THA", "Asia", "Thailand", "2020-03-01", 
  42., 0., 1., 1., 0.602, 0., 0.014, 0.014, "", "", "", "", "", "", "", 0., 
  6.9799978*^7, 135.132, 40.1, 11.373, 6.89, 16277.671, 0.1, 109.861, 7.04, 
  1.9, 38.8, 90.67, 2.1, 77.15}, {"THA", "Asia", "Thailand", "2020-03-02", 
  43., 1., 1., 0., 0.616, 0.014, 0.014, 0., "", "", "", "", "", "", "", 0., 
  6.9799978*^7, 135.132, 40.1, 11.373, 6.89, 16277.671, 0.1, 109.861, 7.04, 
  1.9, 38.8, 90.67, 2.1, 77.15}, {"THA", "Asia", "Thailand", "2020-03-05", 
  47., 4., 1., 0., 0.673, 0.057, 0.014, 0., "", "", "", "", "", "", "", 0., 
  6.9799978*^7, 135.132, 40.1, 11.373, 6.89, 16277.671, 0.1, 109.861, 7.04, 
  1.9, 38.8, 90.67, 2.1, 77.15}, {"THA", "Asia", "Thailand", "2020-03-07", 
  50., 3., 1., 0., 0.716, 0.043, 0.014, 0., "", "", "", "", "", "", "", 
  16.67, 6.9799978*^7, 135.132, 40.1, 11.373, 6.89, 16277.671, 0.1, 109.861, 
  7.04, 1.9, 38.8, 90.67, 2.1, 77.15}, {"THA", "Asia", "Thailand", 
  "2020-03-11", 59., 9., 1., 0., 0.845, 0.129, 0.014, 0., "", "", "", "", "", 
  "", "", 25., 6.9799978*^7, 135.132, 40.1, 11.373, 6.89, 16277.671, 0.1, 
  109.861, 7.04, 1.9, 38.8, 90.67, 2.1, 77.15}, 
 {"THA", "Asia", "Thailand", "2020-03-12", 70., 11., 1., 0., 1.003, 0.158, 
  0.014, 0., "", "", "", "", "", "", "", 25., 6.9799978*^7, 135.132, 40.1, 
  11.373, 6.89, 16277.671, 0.1, 109.861, 7.04, 1.9, 38.8, 90.67, 2.1, 77.15}, 
 {"THA", "Asia", "Thailand", "2020-03-14", 82., 12., 1., 0., 1.175, 0.172, 
  0.014, 0., "", "", "", "", "", "", "", 25., 6.9799978*^7, 135.132, 40.1, 
  11.373, 6.89, 16277.671, 0.1, 109.861, 7.04, 1.9, 38.8, 90.67, 2.1, 77.15}, 
 {"THA", "Asia", "Thailand", "2020-03-15", 82., 0., 1., 0., 1.175, 0., 0.014, 
  0., "", "", "", "", "", "", "", 26.85, 6.9799978*^7, 135.132, 40.1, 11.373, 
  6.89, 16277.671, 0.1, 109.861, 7.04, 1.9, 38.8, 90.67, 2.1, 77.15}, 
 {"THA", "Asia", "Thailand", "2020-03-16", 114., 32., 1., 0., 1.633, 0.458, 
  0.014, 0., "", "", "", "", "", "", "", 33.8, 6.9799978*^7, 135.132, 40.1, 
  11.373, 6.89, 16277.671, 0.1, 109.861, 7.04, 1.9, 38.8, 90.67, 2.1, 77.15}, 
 {"THA", "Asia", "Thailand", "2020-03-17", 177., 63., 1., 0., 2.536, 0.903, 
  0.014, 0., "", "", "", "", "", "", "", 39.35, 6.9799978*^7, 135.132, 40.1, 
  11.373, 6.89, 16277.671, 0.1, 109.861, 7.04, 1.9, 38.8, 90.67, 2.1, 77.15}, 
 {"THA", "Asia", "Thailand", "2020-03-18", 177., 0., 1., 0., 2.536, 0., 
  0.014, 0., "", "", "", "", "", "", "", 39.35, 6.9799978*^7, 135.132, 40.1, 
  11.373, 6.89, 16277.671, 0.1, 109.861, 7.04, 1.9, 38.8, 90.67, 2.1, 77.15}, 
 {"THA", "Asia", "Thailand", "2020-03-19", 177., 0., 1., 0., 2.536, 0., 
  0.014, 0., "", "", "", "", "", "", "", 48.61, 6.9799978*^7, 135.132, 40.1, 
  11.373, 6.89, 16277.671, 0.1, 109.861, 7.04, 1.9, 38.8, 90.67, 2.1, 77.15}, 
 {"THA", "Asia", "Thailand", "2020-03-20", 212., 35., 1., 0., 3.037, 0.501, 
  0.014, 0., "", "", "", "", "", "", "", 48.61, 6.9799978*^7, 135.132, 40.1, 
  11.373, 6.89, 16277.671, 0.1, 109.861, 7.04, 1.9, 38.8, 90.67, 2.1, 77.15}, 
 {"THA", "Asia", "Thailand", "2020-03-21", 366., 154., 1., 0., 5.244, 2.206, 
  0.014, 0., "", "", "", "", "", "", "", 52.31, 6.9799978*^7, 135.132, 40.1, 
  11.373, 6.89, 16277.671, 0.1, 109.861, 7.04, 1.9, 38.8, 90.67, 2.1, 77.15}, 
 {"THA", "Asia", "Thailand", "2020-03-22", 599., 233., 1., 0., 8.582, 3.338, 
  0.014, 0., "", "", "", "", "", "", "", 52.31, 6.9799978*^7, 135.132, 40.1, 
  11.373, 6.89, 16277.671, 0.1, 109.861, 7.04, 1.9, 38.8, 90.67, 2.1, 77.15}, 
 {"THA", "Asia", "Thailand", "2020-03-23", 721., 122., 1., 0., 10.33, 1.748, 
  0.014, 0., "", "", "", "", "", "", "", 52.31, 6.9799978*^7, 135.132, 40.1, 
  11.373, 6.89, 16277.671, 0.1, 109.861, 7.04, 1.9, 38.8, 90.67, 2.1, 77.15}, 
 {"THA", "Asia", "Thailand", "2020-03-24", 827., 106., 4., 3., 11.848, 1.519, 
  0.057, 0.043, "", "", "", "", "", "", "", 52.31, 6.9799978*^7, 135.132, 
  40.1, 11.373, 6.89, 16277.671, 0.1, 109.861, 7.04, 1.9, 38.8, 90.67, 2.1, 
  77.15}, {"THA", "Asia", "Thailand", "2020-03-25", 934., 107., 4., 0., 
  13.381, 1.533, 0.057, 0., "", "", "", "", "", "", "", 63.43, 6.9799978*^7, 
  135.132, 40.1, 11.373, 6.89, 16277.671, 0.1, 109.861, 7.04, 1.9, 38.8, 
  90.67, 2.1, 77.15}, {"THA", "Asia", "Thailand", "2020-03-26", 1045., 111., 
  4., 0., 14.971, 1.59, 0.057, 0., "", "", "", "", "", "", "", 68.06, 
  6.9799978*^7, 135.132, 40.1, 11.373, 6.89, 16277.671, 0.1, 109.861, 7.04, 
  1.9, 38.8, 90.67, 2.1, 77.15}, {"THA", "Asia", "Thailand", "2020-03-27", 
  1136., 91., 5., 1., 16.275, 1.304, 0.072, 0.014, "", "", "", "", "", "", 
  "", 68.06, 6.9799978*^7, 135.132, 40.1, 11.373, 6.89, 16277.671, 0.1, 
  109.861, 7.04, 1.9, 38.8, 90.67, 2.1, 77.15}, 
 {"THA", "Asia", "Thailand", "2020-03-28", 1136., 0., 5., 0., 16.275, 0., 
  0.072, 0., "", "", "", "", "", "", "", 68.06, 6.9799978*^7, 135.132, 40.1, 
  11.373, 6.89, 16277.671, 0.1, 109.861, 7.04, 1.9, 38.8, 90.67, 2.1, 77.15}, 
 {"THA", "Asia", "Thailand", "2020-03-29", 1245., 109., 6., 1., 17.837, 
  1.562, 0.086, 0.014, "", "", "", "", "", "", "", 68.06, 6.9799978*^7, 
  135.132, 40.1, 11.373, 6.89, 16277.671, 0.1, 109.861, 7.04, 1.9, 38.8, 
  90.67, 2.1, 77.15}, {"THA", "Asia", "Thailand", "2020-03-30", 1388., 143., 
  7., 1., 19.885, 2.049, 0.1, 0.014, "", "", "", "", "", "", "", 68.06, 
  6.9799978*^7, 135.132, 40.1, 11.373, 6.89, 16277.671, 0.1, 109.861, 7.04, 
  1.9, 38.8, 90.67, 2.1, 77.15}, {"THA", "Asia", "Thailand", "2020-03-31", 
  1651., 263., 10., 3., 23.653, 3.768, 0.143, 0.043, "", "", "", "", "", "", 
  "", 68.06, 6.9799978*^7, 135.132, 40.1, 11.373, 6.89, 16277.671, 0.1, 
  109.861, 7.04, 1.9, 38.8, 90.67, 2.1, 77.15}, 
 {"THA", "Asia", "Thailand", "2020-04-01", 1651., 0., 10., 0., 23.653, 0., 
  0.143, 0., "", "", "", "", "", "", "", 68.06, 6.9799978*^7, 135.132, 40.1, 
  11.373, 6.89, 16277.671, 0.1, 109.861, 7.04, 1.9, 38.8, 90.67, 2.1, 77.15}, 
 {"THA", "Asia", "Thailand", "2020-04-02", 1771., 120., 12., 2., 25.373, 
  1.719, 0.172, 0.029, "", "", "", "", "", "", "", 68.06, 6.9799978*^7, 
  135.132, 40.1, 11.373, 6.89, 16277.671, 0.1, 109.861, 7.04, 1.9, 38.8, 
  90.67, 2.1, 77.15}, {"THA", "Asia", "Thailand", "2020-04-03", 1875., 104., 
  15., 3., 26.862, 1.49, 0.215, 0.043, "", "", "", "", "", "", "", 76.85, 
  6.9799978*^7, 135.132, 40.1, 11.373, 6.89, 16277.671, 0.1, 109.861, 7.04, 
  1.9, 38.8, 90.67, 2.1, 77.15}, {"THA", "Asia", "Thailand", "2020-04-04", 
  1978., 103., 19., 4., 28.338, 1.476, 0.272, 0.057, "", "", "", "", "", "", 
  "", 76.85, 6.9799978*^7, 135.132, 40.1, 11.373, 6.89, 16277.671, 0.1, 
  109.861, 7.04, 1.9, 38.8, 90.67, 2.1, 77.15}, 
 {"THA", "Asia", "Thailand", "2020-04-05", 2169., 191., 23., 4., 31.075, 
  2.736, 0.33, 0.057, "", "", "", "", "", "", "", 76.85, 6.9799978*^7, 
  135.132, 40.1, 11.373, 6.89, 16277.671, 0.1, 109.861, 7.04, 1.9, 38.8, 
  90.67, 2.1, 77.15}, {"THA", "Asia", "Thailand", "2020-04-06", 2220., 51., 
  26., 3., 31.805, 0.731, 0.372, 0.043, "", "", "", "", "", "", "", 76.85, 
  6.9799978*^7, 135.132, 40.1, 11.373, 6.89, 16277.671, 0.1, 109.861, 7.04, 
  1.9, 38.8, 90.67, 2.1, 77.15}, {"THA", "Asia", "Thailand", "2020-04-07", 
  2258., 38., 26., 0., 32.35, 0.544, 0.372, 0., "", "", "", "", "", "", "", 
  76.85, 6.9799978*^7, 135.132, 40.1, 11.373, 6.89, 16277.671, 0.1, 109.861, 
  7.04, 1.9, 38.8, 90.67, 2.1, 77.15}, {"THA", "Asia", "Thailand", 
  "2020-04-08", 2369., 111., 30., 4., 33.94, 1.59, 0.43, 0.057, "", "", "", 
  "", "", "", "", 82.41, 6.9799978*^7, 135.132, 40.1, 11.373, 6.89, 
  16277.671, 0.1, 109.861, 7.04, 1.9, 38.8, 90.67, 2.1, 77.15}, 
 {"THA", "Asia", "Thailand", "2020-04-09", 2423., 54., 32., 2., 34.713, 
  0.774, 0.458, 0.029, "", "", "", "", "", "", "", 82.41, 6.9799978*^7, 
  135.132, 40.1, 11.373, 6.89, 16277.671, 0.1, 109.861, 7.04, 1.9, 38.8, 
  90.67, 2.1, 77.15}, {"THA", "Asia", "Thailand", "2020-04-10", 2473., 50., 
  33., 1., 35.43, 0.716, 0.473, 0.014, 100498., "", 1.44, "", "", "", 
  "samples tested", 82.41, 6.9799978*^7, 135.132, 40.1, 11.373, 6.89, 
  16277.671, 0.1, 109.861, 7.04, 1.9, 38.8, 90.67, 2.1, 77.15}, 
 {"THA", "Asia", "Thailand", "2020-04-11", 2518., 45., 35., 2., 36.075, 
  0.645, 0.501, 0.029, "", "", "", "", "", "", "samples tested", 82.41, 
  6.9799978*^7, 135.132, 40.1, 11.373, 6.89, 16277.671, 0.1, 109.861, 7.04, 
  1.9, 38.8, 90.67, 2.1, 77.15}, {"THA", "Asia", "Thailand", "2020-04-12", 
  2551., 33., 38., 3., 36.547, 0.473, 0.544, 0.043, "", "", "", "", "", "", 
  "samples tested", 82.41, 6.9799978*^7, 135.132, 40.1, 11.373, 6.89, 
  16277.671, 0.1, 109.861, 7.04, 1.9, 38.8, 90.67, 2.1, 77.15}, 
 {"THA", "Asia", "Thailand", "2020-04-13", 2579., 28., 40., 2., 36.948, 
  0.401, 0.573, 0.029, "", "", "", "", "", "", "samples tested", 82.41, 
  6.9799978*^7, 135.132, 40.1, 11.373, 6.89, 16277.671, 0.1, 109.861, 7.04, 
  1.9, 38.8, 90.67, 2.1, 77.15}, {"THA", "Asia", "Thailand", "2020-04-14", 
  2613., 34., 41., 1., 37.436, 0.487, 0.587, 0.014, "", "", "", "", "", "", 
  "samples tested", 82.41, 6.9799978*^7, 135.132, 40.1, 11.373, 6.89, 
  16277.671, 0.1, 109.861, 7.04, 1.9, 38.8, 90.67, 2.1, 77.15}, 
 {"THA", "Asia", "Thailand", "2020-04-15", 2643., 30., 43., 2., 37.865, 0.43, 
  0.616, 0.029, "", "", "", "", "", "", "samples tested", 82.41, 
  6.9799978*^7, 135.132, 40.1, 11.373, 6.89, 16277.671, 0.1, 109.861, 7.04, 
  1.9, 38.8, 90.67, 2.1, 77.15}, {"THA", "Asia", "Thailand", "2020-04-16", 
  2672., 29., 46., 3., 38.281, 0.415, 0.659, 0.043, "", "", "", "", "", "", 
  "samples tested", 82.41, 6.9799978*^7, 135.132, 40.1, 11.373, 6.89, 
  16277.671, 0.1, 109.861, 7.04, 1.9, 38.8, 90.67, 2.1, 77.15}, 
 {"THA", "Asia", "Thailand", "2020-04-17", 2700., 28., 47., 1., 38.682, 
  0.401, 0.673, 0.014, 142589., "", 2.043, "", 6013., 0.086, 
  "samples tested", 82.41, 6.9799978*^7, 135.132, 40.1, 11.373, 6.89, 
  16277.671, 0.1, 109.861, 7.04, 1.9, 38.8, 90.67, 2.1, 77.15}, 
 {"THA", "Asia", "Thailand", "2020-04-18", 2700., 0., 47., 0., 38.682, 0., 
  0.673, 0., "", "", "", "", 5878., 0.084, "samples tested", 81.02, 
  6.9799978*^7, 135.132, 40.1, 11.373, 6.89, 16277.671, 0.1, 109.861, 7.04, 
  1.9, 38.8, 90.67, 2.1, 77.15}, {"THA", "Asia", "Thailand", "2020-04-19", 
  2733., 33., 47., 0., 39.155, 0.473, 0.673, 0., "", "", "", "", 5744., 
  0.082, "samples tested", 81.02, 6.9799978*^7, 135.132, 40.1, 11.373, 6.89, 
  16277.671, 0.1, 109.861, 7.04, 1.9, 38.8, 90.67, 2.1, 77.15}, 
 {"THA", "Asia", "Thailand", "2020-04-20", 2765., 32., 47., 0., 39.613, 
  0.458, 0.673, 0., "", "", "", "", 5609., 0.08, "samples tested", 81.02, 
  6.9799978*^7, 135.132, 40.1, 11.373, 6.89, 16277.671, 0.1, 109.861, 7.04, 
  1.9, 38.8, 90.67, 2.1, 77.15}, {"THA", "Asia", "Thailand", "2020-04-21", 
  2792., 27., 47., 0., 40., 0.387, 0.673, 0., "", "", "", "", 5474., 0.078, 
  "samples tested", 81.02, 6.9799978*^7, 135.132, 40.1, 11.373, 6.89, 
  16277.671, 0.1, 109.861, 7.04, 1.9, 38.8, 90.67, 2.1, 77.15}, 
 {"THA", "Asia", "Thailand", "2020-04-22", 2811., 19., 48., 1., 40.272, 
  0.272, 0.688, 0.014, "", "", "", "", 5340., 0.077, "samples tested", 81.02, 
  6.9799978*^7, 135.132, 40.1, 11.373, 6.89, 16277.671, 0.1, 109.861, 7.04, 
  1.9, 38.8, 90.67, 2.1, 77.15}, {"THA", "Asia", "Thailand", "2020-04-23", 
  2839., 28., 50., 2., 40.673, 0.401, 0.716, 0.029, "", "", "", "", 5205., 
  0.075, "samples tested", 81.02, 6.9799978*^7, 135.132, 40.1, 11.373, 6.89, 
  16277.671, 0.1, 109.861, 7.04, 1.9, 38.8, 90.67, 2.1, 77.15}, 
 {"THA", "Asia", "Thailand", "2020-04-24", 2839., 0., 50., 0., 40.673, 0., 
  0.716, 0., 178083., "", 2.551, "", 5071., 0.073, "samples tested", 81.02, 
  6.9799978*^7, 135.132, 40.1, 11.373, 6.89, 16277.671, 0.1, 109.861, 7.04, 
  1.9, 38.8, 90.67, 2.1, 77.15}, {"THA", "Asia", "Thailand", "2020-04-25", 
  2854., 15., 50., 0., 40.888, 0.215, 0.716, 0., "", "", "", "", 5362., 
  0.077, "samples tested", 81.02, 6.9799978*^7, 135.132, 40.1, 11.373, 6.89, 
  16277.671, 0.1, 109.861, 7.04, 1.9, 38.8, 90.67, 2.1, 77.15}, 
 {"THA", "Asia", "Thailand", "2020-04-26", 2922., 68., 51., 1., 41.862, 
  0.974, 0.731, 0.014, "", "", "", "", 5654., 0.081, "samples tested", 81.02, 
  6.9799978*^7, 135.132, 40.1, 11.373, 6.89, 16277.671, 0.1, 109.861, 7.04, 
  1.9, 38.8, 90.67, 2.1, 77.15}, {"THA", "Asia", "Thailand", "2020-04-27", 
  2922., 0., 51., 0., 41.862, 0., 0.731, 0., "", "", "", "", 5945., 0.085, 
  "samples tested", 81.02, 6.9799978*^7, 135.132, 40.1, 11.373, 6.89, 
  16277.671, 0.1, 109.861, 7.04, 1.9, 38.8, 90.67, 2.1, 77.15}, 
 {"THA", "Asia", "Thailand", "2020-04-28", 2938., 16., 54., 3., 42.092, 
  0.229, 0.774, 0.043, "", "", "", "", 6237., 0.089, "samples tested", 81.02, 
  6.9799978*^7, 135.132, 40.1, 11.373, 6.89, 16277.671, 0.1, 109.861, 7.04, 
  1.9, 38.8, 90.67, 2.1, 77.15}, {"THA", "Asia", "Thailand", "2020-04-29", 
  2938., 0., 54., 0., 42.092, 0., 0.774, 0., "", "", "", "", 6528., 0.094, 
  "samples tested", 81.02, 6.9799978*^7, 135.132, 40.1, 11.373, 6.89, 
  16277.671, 0.1, 109.861, 7.04, 1.9, 38.8, 90.67, 2.1, 77.15}, 
 {"THA", "Asia", "Thailand", "2020-04-30", 2954., 16., 54., 0., 42.321, 
  0.229, 0.774, 0., "", "", "", "", 6820., 0.098, "samples tested", 81.02, 
  6.9799978*^7, 135.132, 40.1, 11.373, 6.89, 16277.671, 0.1, 109.861, 7.04, 
  1.9, 38.8, 90.67, 2.1, 77.15}, {"THA", "Asia", "Thailand", "2020-05-01", 
  2960., 6., 54., 0., 42.407, 0.086, 0.774, 0., 227860., "", 3.264, "", 
  7111., 0.102, "samples tested", 78.24, 6.9799978*^7, 135.132, 40.1, 11.373, 
  6.89, 16277.671, 0.1, 109.861, 7.04, 1.9, 38.8, 90.67, 2.1, 77.15}, 
 {"THA", "Asia", "Thailand", "2020-05-02", 2960., 0., 54., 0., 42.407, 0., 
  0.774, 0., "", "", "", "", 6127., 0.088, "samples tested", 78.24, 
  6.9799978*^7, 135.132, 40.1, 11.373, 6.89, 16277.671, 0.1, 109.861, 7.04, 
  1.9, 38.8, 90.67, 2.1, 77.15}, {"THA", "Asia", "Thailand", "2020-05-03", 
  2966., 6., 54., 0., 42.493, 0.086, 0.774, 0., "", "", "", "", 5144., 0.074, 
  "samples tested", 77.78, 6.9799978*^7, 135.132, 40.1, 11.373, 6.89, 
  16277.671, 0.1, 109.861, 7.04, 1.9, 38.8, 90.67, 2.1, 77.15}, 
 {"THA", "Asia", "Thailand", "2020-05-04", 2969., 3., 54., 0., 42.536, 0.043, 
  0.774, 0., "", "", "", "", 4160., 0.06, "samples tested", 77.78, 
  6.9799978*^7, 135.132, 40.1, 11.373, 6.89, 16277.671, 0.1, 109.861, 7.04, 
  1.9, 38.8, 90.67, 2.1, 77.15}, {"THA", "Asia", "Thailand", "2020-05-05", 
  2987., 18., 54., 0., 42.794, 0.258, 0.774, 0., 228760., "", 3.277, "", 
  3176., 0.046, "samples tested", 77.78, 6.9799978*^7, 135.132, 40.1, 11.373, 
  6.89, 16277.671, 0.1, 109.861, 7.04, 1.9, 38.8, 90.67, 2.1, 77.15}, 
 {"THA", "Asia", "Thailand", "2020-05-06", 2988., 1., 54., 0., 42.808, 0.014, 
  0.774, 0., "", "", "", "", 4886., 0.07, "samples tested", 77.78, 
  6.9799978*^7, 135.132, 40.1, 11.373, 6.89, 16277.671, 0.1, 109.861, 7.04, 
  1.9, 38.8, 90.67, 2.1, 77.15}, {"THA", "Asia", "Thailand", "2020-05-07", 
  2989., 1., 55., 1., 42.822, 0.014, 0.788, 0.014, "", "", "", "", 6597., 
  0.095, "samples tested", 77.78, 6.9799978*^7, 135.132, 40.1, 11.373, 6.89, 
  16277.671, 0.1, 109.861, 7.04, 1.9, 38.8, 90.67, 2.1, 77.15}, 
 {"THA", "Asia", "Thailand", "2020-05-08", 2992., 3., 55., 0., 42.865, 0.043, 
  0.788, 0., 286008., "", 4.098, "", 8307., 0.119, "samples tested", 77.78, 
  6.9799978*^7, 135.132, 40.1, 11.373, 6.89, 16277.671, 0.1, 109.861, 7.04, 
  1.9, 38.8, 90.67, 2.1, 77.15}, {"THA", "Asia", "Thailand", "2020-05-09", 
  3000., 8., 55., 0., 42.98, 0.115, 0.788, 0., "", "", "", "", 9133., 0.131, 
  "samples tested", 77.78, 6.9799978*^7, 135.132, 40.1, 11.373, 6.89, 
  16277.671, 0.1, 109.861, 7.04, 1.9, 38.8, 90.67, 2.1, 77.15}, 
 {"THA", "Asia", "Thailand", "2020-05-10", 3004., 4., 56., 1., 43.037, 0.057, 
  0.802, 0.014, "", "", "", "", 9960., 0.143, "samples tested", 77.78, 
  6.9799978*^7, 135.132, 40.1, 11.373, 6.89, 16277.671, 0.1, 109.861, 7.04, 
  1.9, 38.8, 90.67, 2.1, 77.15}, {"THA", "Asia", "Thailand", "2020-05-11", 
  3015., 11., 56., 0., 43.195, 0.158, 0.802, 0., "", "", "", "", 10786., 
  0.155, "samples tested", 77.78, 6.9799978*^7, 135.132, 40.1, 11.373, 6.89, 
  16277.671, 0.1, 109.861, 7.04, 1.9, 38.8, 90.67, 2.1, 77.15}, 
 {"THA", "Asia", "Thailand", "2020-05-12", 3015., 0., 56., 0., 43.195, 0., 
  0.802, 0., "", "", "", "", 11612., 0.166, "samples tested", 77.78, 
  6.9799978*^7, 135.132, 40.1, 11.373, 6.89, 16277.671, 0.1, 109.861, 7.04, 
  1.9, 38.8, 90.67, 2.1, 77.15}, {"THA", "Asia", "Thailand", "2020-05-13", 
  3017., 2., 56., 0., 43.224, 0.029, 0.802, 0., "", "", "", "", 9745., 0.14, 
  "samples tested", 77.78, 6.9799978*^7, 135.132, 40.1, 11.373, 6.89, 
  16277.671, 0.1, 109.861, 7.04, 1.9, 38.8, 90.67, 2.1, 77.15}, 
 {"THA", "Asia", "Thailand", "2020-05-14", 3017., 0., 56., 0., 43.224, 0., 
  0.802, 0., "", "", "", "", 7877., 0.113, "samples tested", 77.78, 
  6.9799978*^7, 135.132, 40.1, 11.373, 6.89, 16277.671, 0.1, 109.861, 7.04, 
  1.9, 38.8, 90.67, 2.1, 77.15}, {"THA", "Asia", "Thailand", "2020-05-15", 
  3018., 1., 56., 0., 43.238, 0.014, 0.802, 0., 328073., "", 4.7, "", 6009., 
  0.086, "samples tested", 77.78, 6.9799978*^7, 135.132, 40.1, 11.373, 6.89, 
  16277.671, 0.1, 109.861, 7.04, 1.9, 38.8, 90.67, 2.1, 77.15}, 
 {"THA", "Asia", "Thailand", "2020-05-16", 3025., 7., 56., 0., 43.338, 0.1, 
  0.802, 0., "", "", "", "", 6118., 0.088, "samples tested", 77.78, 
  6.9799978*^7, 135.132, 40.1, 11.373, 6.89, 16277.671, 0.1, 109.861, 7.04, 
  1.9, 38.8, 90.67, 2.1, 77.15}, {"THA", "Asia", "Thailand", "2020-05-17", 
  3028., 3., 56., 0., 43.381, 0.043, 0.802, 0., "", "", "", "", 6226., 0.089, 
  "samples tested", 75.93, 6.9799978*^7, 135.132, 40.1, 11.373, 6.89, 
  16277.671, 0.1, 109.861, 7.04, 1.9, 38.8, 90.67, 2.1, 77.15}, 
 {"THA", "Asia", "Thailand", "2020-05-18", 3028., 0., 56., 0., 43.381, 0., 
  0.802, 0., "", "", "", "", 6335., 0.091, "samples tested", 70.37, 
  6.9799978*^7, 135.132, 40.1, 11.373, 6.89, 16277.671, 0.1, 109.861, 7.04, 
  1.9, 38.8, 90.67, 2.1, 77.15}, {"THA", "Asia", "Thailand", "2020-05-19", 
  3031., 3., 56., 0., 43.424, 0.043, 0.802, 0., "", "", "", "", 6443., 0.092, 
  "samples tested", 72.22, 6.9799978*^7, 135.132, 40.1, 11.373, 6.89, 
  16277.671, 0.1, 109.861, 7.04, 1.9, 38.8, 90.67, 2.1, 77.15}, 
 {"THA", "Asia", "Thailand", "2020-05-20", 3034., 3., 56., 0., 43.467, 0.043, 
  0.802, 0., "", "", "", "", 6552., 0.094, "samples tested", 72.22, 
  6.9799978*^7, 135.132, 40.1, 11.373, 6.89, 16277.671, 0.1, 109.861, 7.04, 
  1.9, 38.8, 90.67, 2.1, 77.15}, {"THA", "Asia", "Thailand", "2020-05-21", 
  3034., 0., 56., 0., 43.467, 0., 0.802, 0., "", "", "", "", 6660., 0.095, 
  "samples tested", 72.22, 6.9799978*^7, 135.132, 40.1, 11.373, 6.89, 
  16277.671, 0.1, 109.861, 7.04, 1.9, 38.8, 90.67, 2.1, 77.15}, 
 {"THA", "Asia", "Thailand", "2020-05-22", 3037., 3., 56., 0., 43.51, 0.043, 
  0.802, 0., 375453., "", 5.379, "", 6769., 0.097, "samples tested", 72.22, 
  6.9799978*^7, 135.132, 40.1, 11.373, 6.89, 16277.671, 0.1, 109.861, 7.04, 
  1.9, 38.8, 90.67, 2.1, 77.15}, {"THA", "Asia", "Thailand", "2020-05-23", 
  3040., 3., 56., 0., 43.553, 0.043, 0.802, 0., "", "", "", "", 6438., 0.092, 
  "samples tested", 72.22, 6.9799978*^7, 135.132, 40.1, 11.373, 6.89, 
  16277.671, 0.1, 109.861, 7.04, 1.9, 38.8, 90.67, 2.1, 77.15}, 
 {"THA", "Asia", "Thailand", "2020-05-24", 3040., 0., 56., 0., 43.553, 0., 
  0.802, 0., "", "", "", "", 6107., 0.087, "samples tested", 72.22, 
  6.9799978*^7, 135.132, 40.1, 11.373, 6.89, 16277.671, 0.1, 109.861, 7.04, 
  1.9, 38.8, 90.67, 2.1, 77.15}, {"THA", "Asia", "Thailand", "2020-05-25", 
  3042., 2., 57., 1., 43.582, 0.029, 0.817, 0.014, "", "", "", "", 5777., 
  0.083, "samples tested", 72.22, 6.9799978*^7, 135.132, 40.1, 11.373, 6.89, 
  16277.671, 0.1, 109.861, 7.04, 1.9, 38.8, 90.67, 2.1, 77.15}, 
 {"THA", "Asia", "Thailand", "2020-05-26", 3042., 0., 57., 0., 43.582, 0., 
  0.817, 0., "", "", "", "", 5446., 0.078, "samples tested", 72.22, 
  6.9799978*^7, 135.132, 40.1, 11.373, 6.89, 16277.671, 0.1, 109.861, 7.04, 
  1.9, 38.8, 90.67, 2.1, 77.15}, {"THA", "Asia", "Thailand", "2020-05-27", 
  3045., 3., 57., 0., 43.625, 0.043, 0.817, 0., "", "", "", "", 5116., 0.073, 
  "samples tested", 72.22, 6.9799978*^7, 135.132, 40.1, 11.373, 6.89, 
  16277.671, 0.1, 109.861, 7.04, 1.9, 38.8, 90.67, 2.1, 77.15}, 
 {"THA", "Asia", "Thailand", "2020-05-28", 3054., 9., 57., 0., 43.754, 0.129, 
  0.817, 0., "", "", "", "", 4785., 0.069, "samples tested", 72.22, 
  6.9799978*^7, 135.132, 40.1, 11.373, 6.89, 16277.671, 0.1, 109.861, 7.04, 
  1.9, 38.8, 90.67, 2.1, 77.15}, {"THA", "Asia", "Thailand", "2020-05-29", 
  3065., 11., 57., 0., 43.911, 0.158, 0.817, 0., "", "", "", "", 4455., 
  0.064, "samples tested", 72.22, 6.9799978*^7, 135.132, 40.1, 11.373, 6.89, 
  16277.671, 0.1, 109.861, 7.04, 1.9, 38.8, 90.67, 2.1, 77.15}, 
 {"THA", "Asia", "Thailand", "2020-05-30", 3076., 11., 57., 0., 44.069, 
  0.158, 0.817, 0., "", "", "", "", 4455., 0.064, "samples tested", 72.22, 
  6.9799978*^7, 135.132, 40.1, 11.373, 6.89, 16277.671, 0.1, 109.861, 7.04, 
  1.9, 38.8, 90.67, 2.1, 77.15}, {"THA", "Asia", "Thailand", "2020-05-31", 
  3081., 5., 57., 0., 44.14, 0.072, 0.817, 0., "", "", "", "", 4455., 0.064, 
  "samples tested", 72.22, 6.9799978*^7, 135.132, 40.1, 11.373, 6.89, 
  16277.671, 0.1, 109.861, 7.04, 1.9, 38.8, 90.67, 2.1, 77.15}, 
 {"THA", "Asia", "Thailand", "2020-06-01", 3081., 0., 57., 0., 44.14, 0., 
  0.817, 0., 420000., "", 6.017, "", 4455., 0.064, "samples tested", 72.22, 
  6.9799978*^7, 135.132, 40.1, 11.373, 6.89, 16277.671, 0.1, 109.861, 7.04, 
  1.9, 38.8, 90.67, 2.1, 77.15}, {"THA", "Asia", "Thailand", "2020-06-02", 
  3082., 1., 57., 0., 44.155, 0.014, 0.817, 0., "", "", "", "", 5533., 0.079, 
  "samples tested", 72.22, 6.9799978*^7, 135.132, 40.1, 11.373, 6.89, 
  16277.671, 0.1, 109.861, 7.04, 1.9, 38.8, 90.67, 2.1, 77.15}, 
 {"THA", "Asia", "Thailand", "2020-06-03", 3083., 1., 58., 1., 44.169, 0.014, 
  0.831, 0.014, "", "", "", "", 6610., 0.095, "samples tested", 72.22, 
  6.9799978*^7, 135.132, 40.1, 11.373, 6.89, 16277.671, 0.1, 109.861, 7.04, 
  1.9, 38.8, 90.67, 2.1, 77.15}, {"THA", "Asia", "Thailand", "2020-06-04", 
  3101., 18., 58., 0., 44.427, 0.258, 0.831, 0., "", "", "", "", 7688., 0.11, 
  "samples tested", 72.22, 6.9799978*^7, 135.132, 40.1, 11.373, 6.89, 
  16277.671, 0.1, 109.861, 7.04, 1.9, 38.8, 90.67, 2.1, 77.15}, 
 {"THA", "Asia", "Thailand", "2020-06-05", 3102., 1., 58., 0., 44.441, 0.014, 
  0.831, 0., 468000., "", 6.705, "", 8766., 0.126, "samples tested", 72.22, 
  6.9799978*^7, 135.132, 40.1, 11.373, 6.89, 16277.671, 0.1, 109.861, 7.04, 
  1.9, 38.8, 90.67, 2.1, 77.15}, {"THA", "Asia", "Thailand", "2020-06-06", 
  3104., 2., 58., 0., 44.47, 0.029, 0.831, 0., "", "", "", "", 9153., 0.131, 
  "samples tested", 60.19, 6.9799978*^7, 135.132, 40.1, 11.373, 6.89, 
  16277.671, 0.1, 109.861, 7.04, 1.9, 38.8, 90.67, 2.1, 77.15}, 
 {"THA", "Asia", "Thailand", "2020-06-07", 3112., 8., 58., 0., 44.585, 0.115, 
  0.831, 0., "", "", "", "", 9540., 0.137, "samples tested", 60.19, 
  6.9799978*^7, 135.132, 40.1, 11.373, 6.89, 16277.671, 0.1, 109.861, 7.04, 
  1.9, 38.8, 90.67, 2.1, 77.15}, {"THA", "Asia", "Thailand", "2020-06-08", 
  3119., 7., 58., 0., 44.685, 0.1, 0.831, 0., "", "", "", "", 9927., 0.142, 
  "samples tested", 60.19, 6.9799978*^7, 135.132, 40.1, 11.373, 6.89, 
  16277.671, 0.1, 109.861, 7.04, 1.9, 38.8, 90.67, 2.1, 77.15}, 
 {"THA", "Asia", "Thailand", "2020-06-09", 3119., 0., 58., 0., 44.685, 0., 
  0.831, 0., "", "", "", "", 9236., 0.132, "samples tested", 60.19, 
  6.9799978*^7, 135.132, 40.1, 11.373, 6.89, 16277.671, 0.1, 109.861, 7.04, 
  1.9, 38.8, 90.67, 2.1, 77.15}, {"THA", "Asia", "Thailand", "2020-06-10", 
  3125., 6., 58., 0., 44.771, 0.086, 0.831, 0., "", "", "", "", 8546., 0.122, 
  "samples tested", 60.19, 6.9799978*^7, 135.132, 40.1, 11.373, 6.89, 
  16277.671, 0.1, 109.861, 7.04, 1.9, 38.8, 90.67, 2.1, 77.15}, 
 {"THA", "Asia", "Thailand", "2020-06-11", 3125., 0., 58., 0., 44.771, 0., 
  0.831, 0., "", "", "", "", 7855., 0.113, "samples tested", 60.19, 
  6.9799978*^7, 135.132, 40.1, 11.373, 6.89, 16277.671, 0.1, 109.861, 7.04, 
  1.9, 38.8, 90.67, 2.1, 77.15}, {"THA", "Asia", "Thailand", "2020-06-12", 
  3125., 0., 58., 0., 44.771, 0., 0.831, 0., "", "", "", "", 7164., 0.103, 
  "samples tested", 60.19, 6.9799978*^7, 135.132, 40.1, 11.373, 6.89, 
  16277.671, 0.1, 109.861, 7.04, 1.9, 38.8, 90.67, 2.1, 77.15}, 
 {"THA", "Asia", "Thailand", "2020-06-13", 3129., 4., 58., 0., 44.828, 0.057, 
  0.831, 0., "", "", "", "", 7164., 0.103, "samples tested", 60.19, 
  6.9799978*^7, 135.132, 40.1, 11.373, 6.89, 16277.671, 0.1, 109.861, 7.04, 
  1.9, 38.8, 90.67, 2.1, 77.15}, {"THA", "Asia", "Thailand", "2020-06-14", 
  3134., 5., 58., 0., 44.9, 0.072, 0.831, 0., "", "", "", "", 7164., 0.103, 
  "samples tested", 60.19, 6.9799978*^7, 135.132, 40.1, 11.373, 6.89, 
  16277.671, 0.1, 109.861, 7.04, 1.9, 38.8, 90.67, 2.1, 77.15}, 
 {"THA", "Asia", "Thailand", "2020-06-15", 3135., 1., 58., 0., 44.914, 0.014, 
  0.831, 0., "", "", "", "", 7164., 0.103, "samples tested", 56.48, 
  6.9799978*^7, 135.132, 40.1, 11.373, 6.89, 16277.671, 0.1, 109.861, 7.04, 
  1.9, 38.8, 90.67, 2.1, 77.15}, {"THA", "Asia", "Thailand", "2020-06-16", 
  3135., 0., 58., 0., 44.914, 0., 0.831, 0., "", "", "", "", 7164., 0.103, 
  "samples tested", 56.48, 6.9799978*^7, 135.132, 40.1, 11.373, 6.89, 
  16277.671, 0.1, 109.861, 7.04, 1.9, 38.8, 90.67, 2.1, 77.15}, 
 {"THA", "Asia", "Thailand", "2020-06-17", 3135., 0., 58., 0., 44.914, 0., 
  0.831, 0., "", "", "", "", 7164., 0.103, "samples tested", 56.48, 
  6.9799978*^7, 135.132, 40.1, 11.373, 6.89, 16277.671, 0.1, 109.861, 7.04, 
  1.9, 38.8, 90.67, 2.1, 77.15}, {"THA", "Asia", "Thailand", "2020-06-18", 
  3141., 6., 58., 0., 45., 0.086, 0.831, 0., "", "", "", "", 7164., 0.103, 
  "samples tested", 56.48, 6.9799978*^7, 135.132, 40.1, 11.373, 6.89, 
  16277.671, 0.1, 109.861, 7.04, 1.9, 38.8, 90.67, 2.1, 77.15}, 
 {"THA", "Asia", "Thailand", "2020-06-19", 3141., 0., 58., 0., 45., 0., 
  0.831, 0., 568294., "", 8.142, "", 7164., 0.103, "samples tested", 56.48, 
  6.9799978*^7, 135.132, 40.1, 11.373, 6.89, 16277.671, 0.1, 109.861, 7.04, 
  1.9, 38.8, 90.67, 2.1, 77.15}, {"THA", "Asia", "Thailand", "2020-06-20", 
  3146., 5., 58., 0., 45.072, 0.072, 0.831, 0., "", "", "", "", 6862., 0.098, 
  "samples tested", 56.48, 6.9799978*^7, 135.132, 40.1, 11.373, 6.89, 
  16277.671, 0.1, 109.861, 7.04, 1.9, 38.8, 90.67, 2.1, 77.15}, 
 {"THA", "Asia", "Thailand", "2020-06-21", 3147., 1., 58., 0., 45.086, 0.014, 
  0.831, 0., "", "", "", "", 6560., 0.094, "samples tested", 56.48, 
  6.9799978*^7, 135.132, 40.1, 11.373, 6.89, 16277.671, 0.1, 109.861, 7.04, 
  1.9, 38.8, 90.67, 2.1, 77.15}, {"THA", "Asia", "Thailand", "2020-06-22", 
  3148., 1., 58., 0., 45.1, 0.014, 0.831, 0., "", "", "", "", 6259., 0.09, 
  "samples tested", 56.48, 6.9799978*^7, 135.132, 40.1, 11.373, 6.89, 
  16277.671, 0.1, 109.861, 7.04, 1.9, 38.8, 90.67, 2.1, 77.15}, 
 {"THA", "Asia", "Thailand", "2020-06-23", 3151., 3., 58., 0., 45.143, 0.043, 
  0.831, 0., "", "", "", "", 5957., 0.085, "samples tested", 56.48, 
  6.9799978*^7, 135.132, 40.1, 11.373, 6.89, 16277.671, 0.1, 109.861, 7.04, 
  1.9, 38.8, 90.67, 2.1, 77.15}, {"THA", "Asia", "Thailand", "2020-06-24", 
  3156., 5., 58., 0., 45.215, 0.072, 0.831, 0., "", "", "", "", 5655., 0.081, 
  "samples tested", 56.48, 6.9799978*^7, 135.132, 40.1, 11.373, 6.89, 
  16277.671, 0.1, 109.861, 7.04, 1.9, 38.8, 90.67, 2.1, 77.15}, 
 {"THA", "Asia", "Thailand", "2020-06-25", 3158., 2., 58., 0., 45.244, 0.029, 
  0.831, 0., "", "", "", "", 5354., 0.077, "samples tested", 56.48, 
  6.9799978*^7, 135.132, 40.1, 11.373, 6.89, 16277.671, 0.1, 109.861, 7.04, 
  1.9, 38.8, 90.67, 2.1, 77.15}, {"THA", "Asia", "Thailand", "2020-06-26", 
  3158., 0., 58., 0., 45.244, 0., 0.831, 0., 603657., "", 8.648, "", 5052., 
  0.072, "samples tested", 56.48, 6.9799978*^7, 135.132, 40.1, 11.373, 6.89, 
  16277.671, 0.1, 109.861, 7.04, 1.9, 38.8, 90.67, 2.1, 77.15}, 
 {"THA", "Asia", "Thailand", "2020-06-27", 3162., 4., 58., 0., 45.301, 0.057, 
  0.831, 0., "", "", "", "", "", "", "", 56.48, 6.9799978*^7, 135.132, 40.1, 
  11.373, 6.89, 16277.671, 0.1, 109.861, 7.04, 1.9, 38.8, 90.67, 2.1, 77.15}, 
 {"THA", "Asia", "Thailand", "2020-06-28", 3162., 0., 58., 0., 45.301, 0., 
  0.831, 0., "", "", "", "", "", "", "", 56.48, 6.9799978*^7, 135.132, 40.1, 
  11.373, 6.89, 16277.671, 0.1, 109.861, 7.04, 1.9, 38.8, 90.67, 2.1, 77.15}, 
 {"THA", "Asia", "Thailand", "2020-06-29", 3162., 0., 58., 0., 45.301, 0., 
  0.831, 0., "", "", "", "", "", "", "", 56.48, 6.9799978*^7, 135.132, 40.1, 
  11.373, 6.89, 16277.671, 0.1, 109.861, 7.04, 1.9, 38.8, 90.67, 2.1, 77.15}, 
 {"THA", "Asia", "Thailand", "2020-06-30", 3171., 9., 58., 0., 45.43, 0.129, 
  0.831, 0., "", "", "", "", "", "", "", 56.48, 6.9799978*^7, 135.132, 40.1, 
  11.373, 6.89, 16277.671, 0.1, 109.861, 7.04, 1.9, 38.8, 90.67, 2.1, 77.15}, 
 {"THA", "Asia", "Thailand", "2020-07-01", 3173., 2., 58., 0., 45.458, 0.029, 
  0.831, 0., "", "", "", "", "", "", "", 49.07, 6.9799978*^7, 135.132, 40.1, 
  11.373, 6.89, 16277.671, 0.1, 109.861, 7.04, 1.9, 38.8, 90.67, 2.1, 77.15}, 
 {"THA", "Asia", "Thailand", "2020-07-02", 3179., 6., 58., 0., 45.544, 0.086, 
  0.831, 0., "", "", "", "", "", "", "", 49.07, 6.9799978*^7, 135.132, 40.1, 
  11.373, 6.89, 16277.671, 0.1, 109.861, 7.04, 1.9, 38.8, 90.67, 2.1, 77.15}, 
 {"THA", "Asia", "Thailand", "2020-07-03", 3180., 1., 58., 0., 45.559, 0.014, 
  0.831, 0., "", "", "", "", "", "", "", 49.07, 6.9799978*^7, 135.132, 40.1, 
  11.373, 6.89, 16277.671, 0.1, 109.861, 7.04, 1.9, 38.8, 90.67, 2.1, 77.15}, 
 {"THA", "Asia", "Thailand", "2020-07-04", 3185., 5., 58., 0., 45.63, 0.072, 
  0.831, 0., "", "", "", "", "", "", "", 49.07, 6.9799978*^7, 135.132, 40.1, 
  11.373, 6.89, 16277.671, 0.1, 109.861, 7.04, 1.9, 38.8, 90.67, 2.1, 77.15}, 
 {"THA", "Asia", "Thailand", "2020-07-05", 3190., 5., 58., 0., 45.702, 0.072, 
  0.831, 0., "", "", "", "", "", "", "", 49.07, 6.9799978*^7, 135.132, 40.1, 
  11.373, 6.89, 16277.671, 0.1, 109.861, 7.04, 1.9, 38.8, 90.67, 2.1, 77.15}, 
 {"THA", "Asia", "Thailand", "2020-07-06", 3195., 5., 58., 0., 45.774, 0.072, 
  0.831, 0., "", "", "", "", "", "", "", 49.07, 6.9799978*^7, 135.132, 40.1, 
  11.373, 6.89, 16277.671, 0.1, 109.861, 7.04, 1.9, 38.8, 90.67, 2.1, 77.15}, 
 {"THA", "Asia", "Thailand", "2020-07-07", 3195., 0., 58., 0., 45.774, 0., 
  0.831, 0., "", "", "", "", "", "", "", "", 6.9799978*^7, 135.132, 40.1, 
  11.373, 6.89, 16277.671, 0.1, 109.861, 7.04, 1.9, 38.8, 90.67, 2.1, 77.15}, 
 {"THA", "Asia", "Thailand", "2020-07-08", 3197., 2., 58., 0., 45.802, 0.029, 
  0.831, 0., "", "", "", "", "", "", "", "", 6.9799978*^7, 135.132, 40.1, 
  11.373, 6.89, 16277.671, 0.1, 109.861, 7.04, 1.9, 38.8, 90.67, 2.1, 77.15}, 
 {"TLS", "Asia", "Timor", "2020-03-22", 1., 1., 0., 0., 0.758, 0.758, 0., 0., 
  "", "", "", "", "", "", "", 13.89, 1.318442*^6, 87.176, 18., 3.556, 1.897, 
  6570.102, 30.3, 335.346, 6.86, 6.3, 78.1, 28.178, 5.9, 69.5}, 
 {"TLS", "Asia", "Timor", "2020-03-23", 1., 0., 0., 0., 0.758, 0., 0., 0., 
  "", "", "", "", "", "", "", 30.56, 1.318442*^6, 87.176, 18., 3.556, 1.897, 
  6570.102, 30.3, 335.346, 6.86, 6.3, 78.1, 28.178, 5.9, 69.5}, 
 {"TLS", "Asia", "Timor", "2020-03-24", 1., 0., 0., 0., 0.758, 0., 0., 0., 
  "", "", "", "", "", "", "", 30.56, 1.318442*^6, 87.176, 18., 3.556, 1.897, 
  6570.102, 30.3, 335.346, 6.86, 6.3, 78.1, 28.178, 5.9, 69.5}, 
 {"TLS", "Asia", "Timor", "2020-03-25", 1., 0., 0., 0., 0.758, 0., 0., 0., 
  "", "", "", "", "", "", "", 30.56, 1.318442*^6, 87.176, 18., 3.556, 1.897, 
  6570.102, 30.3, 335.346, 6.86, 6.3, 78.1, 28.178, 5.9, 69.5}, 
 {"TLS", "Asia", "Timor", "2020-03-26", 1., 0., 0., 0., 0.758, 0., 0., 0., 
  "", "", "", "", "", "", "", 30.56, 1.318442*^6, 87.176, 18., 3.556, 1.897, 
  6570.102, 30.3, 335.346, 6.86, 6.3, 78.1, 28.178, 5.9, 69.5}, 
 {"TLS", "Asia", "Timor", "2020-03-27", 1., 0., 0., 0., 0.758, 0., 0., 0., 
  "", "", "", "", "", "", "", 30.56, 1.318442*^6, 87.176, 18., 3.556, 1.897, 
  6570.102, 30.3, 335.346, 6.86, 6.3, 78.1, 28.178, 5.9, 69.5}, 
 {"TLS", "Asia", "Timor", "2020-03-28", 1., 0., 0., 0., 0.758, 0., 0., 0., 
  "", "", "", "", "", "", "", 75., 1.318442*^6, 87.176, 18., 3.556, 1.897, 
  6570.102, 30.3, 335.346, 6.86, 6.3, 78.1, 28.178, 5.9, 69.5}, 
 {"TLS", "Asia", "Timor", "2020-03-29", 1., 0., 0., 0., 0.758, 0., 0., 0., 
  "", "", "", "", "", "", "", 75., 1.318442*^6, 87.176, 18., 3.556, 1.897, 
  6570.102, 30.3, 335.346, 6.86, 6.3, 78.1, 28.178, 5.9, 69.5}, 
 {"TLS", "Asia", "Timor", "2020-03-30", 1., 0., 0., 0., 0.758, 0., 0., 0., 
  "", "", "", "", "", "", "", 75., 1.318442*^6, 87.176, 18., 3.556, 1.897, 
  6570.102, 30.3, 335.346, 6.86, 6.3, 78.1, 28.178, 5.9, 69.5}, 
 {"TLS", "Asia", "Timor", "2020-03-31", 1., 0., 0., 0., 0.758, 0., 0., 0., 
  "", "", "", "", "", "", "", 75., 1.318442*^6, 87.176, 18., 3.556, 1.897, 
  6570.102, 30.3, 335.346, 6.86, 6.3, 78.1, 28.178, 5.9, 69.5}, 
 {"TLS", "Asia", "Timor", "2020-04-01", 1., 0., 0., 0., 0.758, 0., 0., 0., 
  "", "", "", "", "", "", "", 75., 1.318442*^6, 87.176, 18., 3.556, 1.897, 
  6570.102, 30.3, 335.346, 6.86, 6.3, 78.1, 28.178, 5.9, 69.5}, 
 {"TLS", "Asia", "Timor", "2020-04-02", 1., 0., 0., 0., 0.758, 0., 0., 0., 
  "", "", "", "", "", "", "", 75., 1.318442*^6, 87.176, 18., 3.556, 1.897, 
  6570.102, 30.3, 335.346, 6.86, 6.3, 78.1, 28.178, 5.9, 69.5}, 
 {"TLS", "Asia", "Timor", "2020-04-03", 1., 0., 0., 0., 0.758, 0., 0., 0., 
  "", "", "", "", "", "", "", 75., 1.318442*^6, 87.176, 18., 3.556, 1.897, 
  6570.102, 30.3, 335.346, 6.86, 6.3, 78.1, 28.178, 5.9, 69.5}, 
 {"TLS", "Asia", "Timor", "2020-04-04", 1., 0., 0., 0., 0.758, 0., 0., 0., 
  "", "", "", "", "", "", "", 75., 1.318442*^6, 87.176, 18., 3.556, 1.897, 
  6570.102, 30.3, 335.346, 6.86, 6.3, 78.1, 28.178, 5.9, 69.5}, 
 {"TLS", "Asia", "Timor", "2020-04-05", 1., 0., 0., 0., 0.758, 0., 0., 0., 
  "", "", "", "", "", "", "", 75., 1.318442*^6, 87.176, 18., 3.556, 1.897, 
  6570.102, 30.3, 335.346, 6.86, 6.3, 78.1, 28.178, 5.9, 69.5}, 
 {"TLS", "Asia", "Timor", "2020-04-06", 1., 0., 0., 0., 0.758, 0., 0., 0., 
  "", "", "", "", "", "", "", 75., 1.318442*^6, 87.176, 18., 3.556, 1.897, 
  6570.102, 30.3, 335.346, 6.86, 6.3, 78.1, 28.178, 5.9, 69.5}, 
 {"TLS", "Asia", "Timor", "2020-04-07", 1., 0., 0., 0., 0.758, 0., 0., 0., 
  "", "", "", "", "", "", "", 75., 1.318442*^6, 87.176, 18., 3.556, 1.897, 
  6570.102, 30.3, 335.346, 6.86, 6.3, 78.1, 28.178, 5.9, 69.5}, 
 {"TLS", "Asia", "Timor", "2020-04-08", 1., 0., 0., 0., 0.758, 0., 0., 0., 
  "", "", "", "", "", "", "", 75., 1.318442*^6, 87.176, 18., 3.556, 1.897, 
  6570.102, 30.3, 335.346, 6.86, 6.3, 78.1, 28.178, 5.9, 69.5}, 
 {"TLS", "Asia", "Timor", "2020-04-09", 1., 0., 0., 0., 0.758, 0., 0., 0., 
  "", "", "", "", "", "", "", 75., 1.318442*^6, 87.176, 18., 3.556, 1.897, 
  6570.102, 30.3, 335.346, 6.86, 6.3, 78.1, 28.178, 5.9, 69.5}, 
 {"TLS", "Asia", "Timor", "2020-04-10", 2., 1., 0., 0., 1.517, 0.758, 0., 0., 
  "", "", "", "", "", "", "", 75., 1.318442*^6, 87.176, 18., 3.556, 1.897, 
  6570.102, 30.3, 335.346, 6.86, 6.3, 78.1, 28.178, 5.9, 69.5}, 
 {"TLS", "Asia", "Timor", "2020-04-11", 2., 0., 0., 0., 1.517, 0., 0., 0., 
  "", "", "", "", "", "", "", 75., 1.318442*^6, 87.176, 18., 3.556, 1.897, 
  6570.102, 30.3, 335.346, 6.86, 6.3, 78.1, 28.178, 5.9, 69.5}, 
 {"TLS", "Asia", "Timor", "2020-04-12", 2., 0., 0., 0., 1.517, 0., 0., 0., 
  "", "", "", "", "", "", "", 75., 1.318442*^6, 87.176, 18., 3.556, 1.897, 
  6570.102, 30.3, 335.346, 6.86, 6.3, 78.1, 28.178, 5.9, 69.5}, 
 {"TLS", "Asia", "Timor", "2020-04-13", 2., 0., 0., 0., 1.517, 0., 0., 0., 
  "", "", "", "", "", "", "", 77.78, 1.318442*^6, 87.176, 18., 3.556, 1.897, 
  6570.102, 30.3, 335.346, 6.86, 6.3, 78.1, 28.178, 5.9, 69.5}, 
 {"TLS", "Asia", "Timor", "2020-04-14", 4., 2., 0., 0., 3.034, 1.517, 0., 0., 
  "", "", "", "", "", "", "", 77.78, 1.318442*^6, 87.176, 18., 3.556, 1.897, 
  6570.102, 30.3, 335.346, 6.86, 6.3, 78.1, 28.178, 5.9, 69.5}, 
 {"TLS", "Asia", "Timor", "2020-04-15", 6., 2., 0., 0., 4.551, 1.517, 0., 0., 
  "", "", "", "", "", "", "", 77.78, 1.318442*^6, 87.176, 18., 3.556, 1.897, 
  6570.102, 30.3, 335.346, 6.86, 6.3, 78.1, 28.178, 5.9, 69.5}, 
 {"TLS", "Asia", "Timor", "2020-04-16", 6., 0., 0., 0., 4.551, 0., 0., 0., 
  "", "", "", "", "", "", "", 77.78, 1.318442*^6, 87.176, 18., 3.556, 1.897, 
  6570.102, 30.3, 335.346, 6.86, 6.3, 78.1, 28.178, 5.9, 69.5}, 
 {"TLS", "Asia", "Timor", "2020-04-17", 18., 12., 0., 0., 13.652, 9.102, 0., 
  0., "", "", "", "", "", "", "", 77.78, 1.318442*^6, 87.176, 18., 3.556, 
  1.897, 6570.102, 30.3, 335.346, 6.86, 6.3, 78.1, 28.178, 5.9, 69.5}, 
 {"TLS", "Asia", "Timor", "2020-04-18", 18., 0., 0., 0., 13.652, 0., 0., 0., 
  "", "", "", "", "", "", "", 77.78, 1.318442*^6, 87.176, 18., 3.556, 1.897, 
  6570.102, 30.3, 335.346, 6.86, 6.3, 78.1, 28.178, 5.9, 69.5}, 
 {"TLS", "Asia", "Timor", "2020-04-19", 18., 0., 0., 0., 13.652, 0., 0., 0., 
  "", "", "", "", "", "", "", 77.78, 1.318442*^6, 87.176, 18., 3.556, 1.897, 
  6570.102, 30.3, 335.346, 6.86, 6.3, 78.1, 28.178, 5.9, 69.5}, 
 {"TLS", "Asia", "Timor", "2020-04-20", 19., 1., 0., 0., 14.411, 0.758, 0., 
  0., "", "", "", "", "", "", "", 77.78, 1.318442*^6, 87.176, 18., 3.556, 
  1.897, 6570.102, 30.3, 335.346, 6.86, 6.3, 78.1, 28.178, 5.9, 69.5}, 
 {"TLS", "Asia", "Timor", "2020-04-21", 22., 3., 0., 0., 16.686, 2.275, 0., 
  0., "", "", "", "", "", "", "", 77.78, 1.318442*^6, 87.176, 18., 3.556, 
  1.897, 6570.102, 30.3, 335.346, 6.86, 6.3, 78.1, 28.178, 5.9, 69.5}, 
 {"TLS", "Asia", "Timor", "2020-04-22", 23., 1., 0., 0., 17.445, 0.758, 0., 
  0., "", "", "", "", "", "", "", 77.78, 1.318442*^6, 87.176, 18., 3.556, 
  1.897, 6570.102, 30.3, 335.346, 6.86, 6.3, 78.1, 28.178, 5.9, 69.5}, 
 {"TLS", "Asia", "Timor", "2020-04-23", 23., 0., 0., 0., 17.445, 0., 0., 0., 
  "", "", "", "", "", "", "", 77.78, 1.318442*^6, 87.176, 18., 3.556, 1.897, 
  6570.102, 30.3, 335.346, 6.86, 6.3, 78.1, 28.178, 5.9, 69.5}, 
 {"TLS", "Asia", "Timor", "2020-04-24", 23., 0., 0., 0., 17.445, 0., 0., 0., 
  "", "", "", "", "", "", "", 77.78, 1.318442*^6, 87.176, 18., 3.556, 1.897, 
  6570.102, 30.3, 335.346, 6.86, 6.3, 78.1, 28.178, 5.9, 69.5}, 
 {"TLS", "Asia", "Timor", "2020-04-25", 24., 1., 0., 0., 18.203, 0.758, 0., 
  0., "", "", "", "", "", "", "", 77.78, 1.318442*^6, 87.176, 18., 3.556, 
  1.897, 6570.102, 30.3, 335.346, 6.86, 6.3, 78.1, 28.178, 5.9, 69.5}, 
 {"TLS", "Asia", "Timor", "2020-04-26", 24., 0., 0., 0., 18.203, 0., 0., 0., 
  "", "", "", "", "", "", "", 77.78, 1.318442*^6, 87.176, 18., 3.556, 1.897, 
  6570.102, 30.3, 335.346, 6.86, 6.3, 78.1, 28.178, 5.9, 69.5}, 
 {"TLS", "Asia", "Timor", "2020-04-27", 24., 0., 0., 0., 18.203, 0., 0., 0., 
  "", "", "", "", "", "", "", 77.78, 1.318442*^6, 87.176, 18., 3.556, 1.897, 
  6570.102, 30.3, 335.346, 6.86, 6.3, 78.1, 28.178, 5.9, 69.5}, 
 {"TLS", "Asia", "Timor", "2020-04-28", 24., 0., 0., 0., 18.203, 0., 0., 0., 
  "", "", "", "", "", "", "", 77.78, 1.318442*^6, 87.176, 18., 3.556, 1.897, 
  6570.102, 30.3, 335.346, 6.86, 6.3, 78.1, 28.178, 5.9, 69.5}, 
 {"TLS", "Asia", "Timor", "2020-04-29", 24., 0., 0., 0., 18.203, 0., 0., 0., 
  "", "", "", "", "", "", "", 77.78, 1.318442*^6, 87.176, 18., 3.556, 1.897, 
  6570.102, 30.3, 335.346, 6.86, 6.3, 78.1, 28.178, 5.9, 69.5}, 
 {"TLS", "Asia", "Timor", "2020-04-30", 24., 0., 0., 0., 18.203, 0., 0., 0., 
  "", "", "", "", "", "", "", 66.67, 1.318442*^6, 87.176, 18., 3.556, 1.897, 
  6570.102, 30.3, 335.346, 6.86, 6.3, 78.1, 28.178, 5.9, 69.5}, 
 {"TLS", "Asia", "Timor", "2020-05-01", 24., 0., 0., 0., 18.203, 0., 0., 0., 
  "", "", "", "", "", "", "", 66.67, 1.318442*^6, 87.176, 18., 3.556, 1.897, 
  6570.102, 30.3, 335.346, 6.86, 6.3, 78.1, 28.178, 5.9, 69.5}, 
 {"TLS", "Asia", "Timor", "2020-05-02", 24., 0., 0., 0., 18.203, 0., 0., 0., 
  "", "", "", "", "", "", "", 66.67, 1.318442*^6, 87.176, 18., 3.556, 1.897, 
  6570.102, 30.3, 335.346, 6.86, 6.3, 78.1, 28.178, 5.9, 69.5}, 
 {"TLS", "Asia", "Timor", "2020-05-03", 24., 0., 0., 0., 18.203, 0., 0., 0., 
  "", "", "", "", "", "", "", 66.67, 1.318442*^6, 87.176, 18., 3.556, 1.897, 
  6570.102, 30.3, 335.346, 6.86, 6.3, 78.1, 28.178, 5.9, 69.5}, 
 {"TLS", "Asia", "Timor", "2020-05-04", 24., 0., 0., 0., 18.203, 0., 0., 0., 
  "", "", "", "", "", "", "", 66.67, 1.318442*^6, 87.176, 18., 3.556, 1.897, 
  6570.102, 30.3, 335.346, 6.86, 6.3, 78.1, 28.178, 5.9, 69.5}, 
 {"TLS", "Asia", "Timor", "2020-05-05", 24., 0., 0., 0., 18.203, 0., 0., 0., 
  "", "", "", "", "", "", "", 66.67, 1.318442*^6, 87.176, 18., 3.556, 1.897, 
  6570.102, 30.3, 335.346, 6.86, 6.3, 78.1, 28.178, 5.9, 69.5}, 
 {"TLS", "Asia", "Timor", "2020-05-06", 24., 0., 0., 0., 18.203, 0., 0., 0., 
  "", "", "", "", "", "", "", 66.67, 1.318442*^6, 87.176, 18., 3.556, 1.897, 
  6570.102, 30.3, 335.346, 6.86, 6.3, 78.1, 28.178, 5.9, 69.5}, 
 {"TLS", "Asia", "Timor", "2020-05-07", 24., 0., 0., 0., 18.203, 0., 0., 0., 
  "", "", "", "", "", "", "", 66.67, 1.318442*^6, 87.176, 18., 3.556, 1.897, 
  6570.102, 30.3, 335.346, 6.86, 6.3, 78.1, 28.178, 5.9, 69.5}, 
 {"TLS", "Asia", "Timor", "2020-05-08", 24., 0., 0., 0., 18.203, 0., 0., 0., 
  "", "", "", "", "", "", "", 66.67, 1.318442*^6, 87.176, 18., 3.556, 1.897, 
  6570.102, 30.3, 335.346, 6.86, 6.3, 78.1, 28.178, 5.9, 69.5}, 
 {"TLS", "Asia", "Timor", "2020-05-09", 24., 0., 0., 0., 18.203, 0., 0., 0., 
  "", "", "", "", "", "", "", 66.67, 1.318442*^6, 87.176, 18., 3.556, 1.897, 
  6570.102, 30.3, 335.346, 6.86, 6.3, 78.1, 28.178, 5.9, 69.5}, 
 {"TLS", "Asia", "Timor", "2020-05-10", 24., 0., 0., 0., 18.203, 0., 0., 0., 
  "", "", "", "", "", "", "", 66.67, 1.318442*^6, 87.176, 18., 3.556, 1.897, 
  6570.102, 30.3, 335.346, 6.86, 6.3, 78.1, 28.178, 5.9, 69.5}, 
 {"TLS", "Asia", "Timor", "2020-05-11", 24., 0., 0., 0., 18.203, 0., 0., 0., 
  "", "", "", "", "", "", "", 66.67, 1.318442*^6, 87.176, 18., 3.556, 1.897, 
  6570.102, 30.3, 335.346, 6.86, 6.3, 78.1, 28.178, 5.9, 69.5}, 
 {"TLS", "Asia", "Timor", "2020-05-12", 24., 0., 0., 0., 18.203, 0., 0., 0., 
  "", "", "", "", "", "", "", 66.67, 1.318442*^6, 87.176, 18., 3.556, 1.897, 
  6570.102, 30.3, 335.346, 6.86, 6.3, 78.1, 28.178, 5.9, 69.5}, 
 {"TLS", "Asia", "Timor", "2020-05-13", 24., 0., 0., 0., 18.203, 0., 0., 0., 
  "", "", "", "", "", "", "", 66.67, 1.318442*^6, 87.176, 18., 3.556, 1.897, 
  6570.102, 30.3, 335.346, 6.86, 6.3, 78.1, 28.178, 5.9, 69.5}, 
 {"TLS", "Asia", "Timor", "2020-05-14", 24., 0., 0., 0., 18.203, 0., 0., 0., 
  "", "", "", "", "", "", "", 66.67, 1.318442*^6, 87.176, 18., 3.556, 1.897, 
  6570.102, 30.3, 335.346, 6.86, 6.3, 78.1, 28.178, 5.9, 69.5}, 
 {"TLS", "Asia", "Timor", "2020-05-15", 24., 0., 0., 0., 18.203, 0., 0., 0., 
  "", "", "", "", "", "", "", 66.67, 1.318442*^6, 87.176, 18., 3.556, 1.897, 
  6570.102, 30.3, 335.346, 6.86, 6.3, 78.1, 28.178, 5.9, 69.5}, 
 {"TLS", "Asia", "Timor", "2020-05-16", 24., 0., 0., 0., 18.203, 0., 0., 0., 
  "", "", "", "", "", "", "", 66.67, 1.318442*^6, 87.176, 18., 3.556, 1.897, 
  6570.102, 30.3, 335.346, 6.86, 6.3, 78.1, 28.178, 5.9, 69.5}, 
 {"TLS", "Asia", "Timor", "2020-05-17", 24., 0., 0., 0., 18.203, 0., 0., 0., 
  "", "", "", "", "", "", "", 66.67, 1.318442*^6, 87.176, 18., 3.556, 1.897, 
  6570.102, 30.3, 335.346, 6.86, 6.3, 78.1, 28.178, 5.9, 69.5}, 
 {"TLS", "Asia", "Timor", "2020-05-18", 24., 0., 0., 0., 18.203, 0., 0., 0., 
  "", "", "", "", "", "", "", 66.67, 1.318442*^6, 87.176, 18., 3.556, 1.897, 
  6570.102, 30.3, 335.346, 6.86, 6.3, 78.1, 28.178, 5.9, 69.5}, 
 {"TLS", "Asia", "Timor", "2020-05-19", 24., 0., 0., 0., 18.203, 0., 0., 0., 
  "", "", "", "", "", "", "", 66.67, 1.318442*^6, 87.176, 18., 3.556, 1.897, 
  6570.102, 30.3, 335.346, 6.86, 6.3, 78.1, 28.178, 5.9, 69.5}, 
 {"TLS", "Asia", "Timor", "2020-05-20", 24., 0., 0., 0., 18.203, 0., 0., 0., 
  "", "", "", "", "", "", "", 66.67, 1.318442*^6, 87.176, 18., 3.556, 1.897, 
  6570.102, 30.3, 335.346, 6.86, 6.3, 78.1, 28.178, 5.9, 69.5}, 
 {"TLS", "Asia", "Timor", "2020-05-21", 24., 0., 0., 0., 18.203, 0., 0., 0., 
  "", "", "", "", "", "", "", 66.67, 1.318442*^6, 87.176, 18., 3.556, 1.897, 
  6570.102, 30.3, 335.346, 6.86, 6.3, 78.1, 28.178, 5.9, 69.5}, 
 {"TLS", "Asia", "Timor", "2020-05-22", 24., 0., 0., 0., 18.203, 0., 0., 0., 
  "", "", "", "", "", "", "", 66.67, 1.318442*^6, 87.176, 18., 3.556, 1.897, 
  6570.102, 30.3, 335.346, 6.86, 6.3, 78.1, 28.178, 5.9, 69.5}, 
 {"TLS", "Asia", "Timor", "2020-05-23", 24., 0., 0., 0., 18.203, 0., 0., 0., 
  "", "", "", "", "", "", "", 66.67, 1.318442*^6, 87.176, 18., 3.556, 1.897, 
  6570.102, 30.3, 335.346, 6.86, 6.3, 78.1, 28.178, 5.9, 69.5}, 
 {"TLS", "Asia", "Timor", "2020-05-24", 24., 0., 0., 0., 18.203, 0., 0., 0., 
  "", "", "", "", "", "", "", 66.67, 1.318442*^6, 87.176, 18., 3.556, 1.897, 
  6570.102, 30.3, 335.346, 6.86, 6.3, 78.1, 28.178, 5.9, 69.5}, 
 {"TLS", "Asia", "Timor", "2020-05-25", 24., 0., 0., 0., 18.203, 0., 0., 0., 
  "", "", "", "", "", "", "", 66.67, 1.318442*^6, 87.176, 18., 3.556, 1.897, 
  6570.102, 30.3, 335.346, 6.86, 6.3, 78.1, 28.178, 5.9, 69.5}, 
 {"TLS", "Asia", "Timor", "2020-05-26", 24., 0., 0., 0., 18.203, 0., 0., 0., 
  "", "", "", "", "", "", "", 66.67, 1.318442*^6, 87.176, 18., 3.556, 1.897, 
  6570.102, 30.3, 335.346, 6.86, 6.3, 78.1, 28.178, 5.9, 69.5}, 
 {"TLS", "Asia", "Timor", "2020-05-27", 24., 0., 0., 0., 18.203, 0., 0., 0., 
  "", "", "", "", "", "", "", 23.15, 1.318442*^6, 87.176, 18., 3.556, 1.897, 
  6570.102, 30.3, 335.346, 6.86, 6.3, 78.1, 28.178, 5.9, 69.5}, 
 {"TLS", "Asia", "Timor", "2020-05-28", 24., 0., 0., 0., 18.203, 0., 0., 0., 
  "", "", "", "", "", "", "", 23.15, 1.318442*^6, 87.176, 18., 3.556, 1.897, 
  6570.102, 30.3, 335.346, 6.86, 6.3, 78.1, 28.178, 5.9, 69.5}, 
 {"TLS", "Asia", "Timor", "2020-05-29", 24., 0., 0., 0., 18.203, 0., 0., 0., 
  "", "", "", "", "", "", "", 23.15, 1.318442*^6, 87.176, 18., 3.556, 1.897, 
  6570.102, 30.3, 335.346, 6.86, 6.3, 78.1, 28.178, 5.9, 69.5}, 
 {"TLS", "Asia", "Timor", "2020-05-30", 24., 0., 0., 0., 18.203, 0., 0., 0., 
  "", "", "", "", "", "", "", 23.15, 1.318442*^6, 87.176, 18., 3.556, 1.897, 
  6570.102, 30.3, 335.346, 6.86, 6.3, 78.1, 28.178, 5.9, 69.5}, 
 {"TLS", "Asia", "Timor", "2020-05-31", 24., 0., 0., 0., 18.203, 0., 0., 0., 
  "", "", "", "", "", "", "", 23.15, 1.318442*^6, 87.176, 18., 3.556, 1.897, 
  6570.102, 30.3, 335.346, 6.86, 6.3, 78.1, 28.178, 5.9, 69.5}, 
 {"TLS", "Asia", "Timor", "2020-06-01", 24., 0., 0., 0., 18.203, 0., 0., 0., 
  "", "", "", "", "", "", "", 23.15, 1.318442*^6, 87.176, 18., 3.556, 1.897, 
  6570.102, 30.3, 335.346, 6.86, 6.3, 78.1, 28.178, 5.9, 69.5}, 
 {"TLS", "Asia", "Timor", "2020-06-02", 24., 0., 0., 0., 18.203, 0., 0., 0., 
  "", "", "", "", "", "", "", 23.15, 1.318442*^6, 87.176, 18., 3.556, 1.897, 
  6570.102, 30.3, 335.346, 6.86, 6.3, 78.1, 28.178, 5.9, 69.5}, 
 {"TLS", "Asia", "Timor", "2020-06-03", 24., 0., 0., 0., 18.203, 0., 0., 0., 
  "", "", "", "", "", "", "", 23.15, 1.318442*^6, 87.176, 18., 3.556, 1.897, 
  6570.102, 30.3, 335.346, 6.86, 6.3, 78.1, 28.178, 5.9, 69.5}, 
 {"TLS", "Asia", "Timor", "2020-06-04", 24., 0., 0., 0., 18.203, 0., 0., 0., 
  "", "", "", "", "", "", "", 23.15, 1.318442*^6, 87.176, 18., 3.556, 1.897, 
  6570.102, 30.3, 335.346, 6.86, 6.3, 78.1, 28.178, 5.9, 69.5}, 
 {"TLS", "Asia", "Timor", "2020-06-05", 24., 0., 0., 0., 18.203, 0., 0., 0., 
  "", "", "", "", "", "", "", 23.15, 1.318442*^6, 87.176, 18., 3.556, 1.897, 
  6570.102, 30.3, 335.346, 6.86, 6.3, 78.1, 28.178, 5.9, 69.5}, 
 {"TLS", "Asia", "Timor", "2020-06-06", 24., 0., 0., 0., 18.203, 0., 0., 0., 
  "", "", "", "", "", "", "", 23.15, 1.318442*^6, 87.176, 18., 3.556, 1.897, 
  6570.102, 30.3, 335.346, 6.86, 6.3, 78.1, 28.178, 5.9, 69.5}, 
 {"TLS", "Asia", "Timor", "2020-06-07", 24., 0., 0., 0., 18.203, 0., 0., 0., 
  "", "", "", "", "", "", "", 23.15, 1.318442*^6, 87.176, 18., 3.556, 1.897, 
  6570.102, 30.3, 335.346, 6.86, 6.3, 78.1, 28.178, 5.9, 69.5}, 
 {"TLS", "Asia", "Timor", "2020-06-08", 24., 0., 0., 0., 18.203, 0., 0., 0., 
  "", "", "", "", "", "", "", 23.15, 1.318442*^6, 87.176, 18., 3.556, 1.897, 
  6570.102, 30.3, 335.346, 6.86, 6.3, 78.1, 28.178, 5.9, 69.5}, 
 {"TLS", "Asia", "Timor", "2020-06-09", 24., 0., 0., 0., 18.203, 0., 0., 0., 
  "", "", "", "", "", "", "", 23.15, 1.318442*^6, 87.176, 18., 3.556, 1.897, 
  6570.102, 30.3, 335.346, 6.86, 6.3, 78.1, 28.178, 5.9, 69.5}, 
 {"TLS", "Asia", "Timor", "2020-06-10", 24., 0., 0., 0., 18.203, 0., 0., 0., 
  "", "", "", "", "", "", "", 23.15, 1.318442*^6, 87.176, 18., 3.556, 1.897, 
  6570.102, 30.3, 335.346, 6.86, 6.3, 78.1, 28.178, 5.9, 69.5}, 
 {"TLS", "Asia", "Timor", "2020-06-11", 24., 0., 0., 0., 18.203, 0., 0., 0., 
  "", "", "", "", "", "", "", 23.15, 1.318442*^6, 87.176, 18., 3.556, 1.897, 
  6570.102, 30.3, 335.346, 6.86, 6.3, 78.1, 28.178, 5.9, 69.5}, 
 {"TLS", "Asia", "Timor", "2020-06-12", 24., 0., 0., 0., 18.203, 0., 0., 0., 
  "", "", "", "", "", "", "", 23.15, 1.318442*^6, 87.176, 18., 3.556, 1.897, 
  6570.102, 30.3, 335.346, 6.86, 6.3, 78.1, 28.178, 5.9, 69.5}, 
 {"TLS", "Asia", "Timor", "2020-06-13", 24., 0., 0., 0., 18.203, 0., 0., 0., 
  "", "", "", "", "", "", "", 23.15, 1.318442*^6, 87.176, 18., 3.556, 1.897, 
  6570.102, 30.3, 335.346, 6.86, 6.3, 78.1, 28.178, 5.9, 69.5}, 
 {"TLS", "Asia", "Timor", "2020-06-14", 24., 0., 0., 0., 18.203, 0., 0., 0., 
  "", "", "", "", "", "", "", 23.15, 1.318442*^6, 87.176, 18., 3.556, 1.897, 
  6570.102, 30.3, 335.346, 6.86, 6.3, 78.1, 28.178, 5.9, 69.5}, 
 {"TLS", "Asia", "Timor", "2020-06-15", 24., 0., 0., 0., 18.203, 0., 0., 0., 
  "", "", "", "", "", "", "", 23.15, 1.318442*^6, 87.176, 18., 3.556, 1.897, 
  6570.102, 30.3, 335.346, 6.86, 6.3, 78.1, 28.178, 5.9, 69.5}, 
 {"TLS", "Asia", "Timor", "2020-06-16", 24., 0., 0., 0., 18.203, 0., 0., 0., 
  "", "", "", "", "", "", "", 23.15, 1.318442*^6, 87.176, 18., 3.556, 1.897, 
  6570.102, 30.3, 335.346, 6.86, 6.3, 78.1, 28.178, 5.9, 69.5}, 
 {"TLS", "Asia", "Timor", "2020-06-17", 24., 0., 0., 0., 18.203, 0., 0., 0., 
  "", "", "", "", "", "", "", 23.15, 1.318442*^6, 87.176, 18., 3.556, 1.897, 
  6570.102, 30.3, 335.346, 6.86, 6.3, 78.1, 28.178, 5.9, 69.5}, 
 {"TLS", "Asia", "Timor", "2020-06-18", 24., 0., 0., 0., 18.203, 0., 0., 0., 
  "", "", "", "", "", "", "", 23.15, 1.318442*^6, 87.176, 18., 3.556, 1.897, 
  6570.102, 30.3, 335.346, 6.86, 6.3, 78.1, 28.178, 5.9, 69.5}, 
 {"TLS", "Asia", "Timor", "2020-06-19", 24., 0., 0., 0., 18.203, 0., 0., 0., 
  "", "", "", "", "", "", "", 23.15, 1.318442*^6, 87.176, 18., 3.556, 1.897, 
  6570.102, 30.3, 335.346, 6.86, 6.3, 78.1, 28.178, 5.9, 69.5}, 
 {"TLS", "Asia", "Timor", "2020-06-20", 24., 0., 0., 0., 18.203, 0., 0., 0., 
  "", "", "", "", "", "", "", 23.15, 1.318442*^6, 87.176, 18., 3.556, 1.897, 
  6570.102, 30.3, 335.346, 6.86, 6.3, 78.1, 28.178, 5.9, 69.5}, 
 {"TLS", "Asia", "Timor", "2020-06-21", 24., 0., 0., 0., 18.203, 0., 0., 0., 
  "", "", "", "", "", "", "", 23.15, 1.318442*^6, 87.176, 18., 3.556, 1.897, 
  6570.102, 30.3, 335.346, 6.86, 6.3, 78.1, 28.178, 5.9, 69.5}, 
 {"TLS", "Asia", "Timor", "2020-06-22", 24., 0., 0., 0., 18.203, 0., 0., 0., 
  "", "", "", "", "", "", "", 23.15, 1.318442*^6, 87.176, 18., 3.556, 1.897, 
  6570.102, 30.3, 335.346, 6.86, 6.3, 78.1, 28.178, 5.9, 69.5}, 
 {"TLS", "Asia", "Timor", "2020-06-23", 24., 0., 0., 0., 18.203, 0., 0., 0., 
  "", "", "", "", "", "", "", 23.15, 1.318442*^6, 87.176, 18., 3.556, 1.897, 
  6570.102, 30.3, 335.346, 6.86, 6.3, 78.1, 28.178, 5.9, 69.5}, 
 {"TLS", "Asia", "Timor", "2020-06-24", 24., 0., 0., 0., 18.203, 0., 0., 0., 
  "", "", "", "", "", "", "", 23.15, 1.318442*^6, 87.176, 18., 3.556, 1.897, 
  6570.102, 30.3, 335.346, 6.86, 6.3, 78.1, 28.178, 5.9, 69.5}, 
 {"TLS", "Asia", "Timor", "2020-06-25", 24., 0., 0., 0., 18.203, 0., 0., 0., 
  "", "", "", "", "", "", "", 23.15, 1.318442*^6, 87.176, 18., 3.556, 1.897, 
  6570.102, 30.3, 335.346, 6.86, 6.3, 78.1, 28.178, 5.9, 69.5}, 
 {"TLS", "Asia", "Timor", "2020-06-26", 24., 0., 0., 0., 18.203, 0., 0., 0., 
  "", "", "", "", "", "", "", 19.44, 1.318442*^6, 87.176, 18., 3.556, 1.897, 
  6570.102, 30.3, 335.346, 6.86, 6.3, 78.1, 28.178, 5.9, 69.5}, 
 {"TLS", "Asia", "Timor", "2020-06-27", 24., 0., 0., 0., 18.203, 0., 0., 0., 
  "", "", "", "", "", "", "", 19.44, 1.318442*^6, 87.176, 18., 3.556, 1.897, 
  6570.102, 30.3, 335.346, 6.86, 6.3, 78.1, 28.178, 5.9, 69.5}, 
 {"TLS", "Asia", "Timor", "2020-06-28", 24., 0., 0., 0., 18.203, 0., 0., 0., 
  "", "", "", "", "", "", "", 19.44, 1.318442*^6, 87.176, 18., 3.556, 1.897, 
  6570.102, 30.3, 335.346, 6.86, 6.3, 78.1, 28.178, 5.9, 69.5}, 
 {"TLS", "Asia", "Timor", "2020-06-29", 24., 0., 0., 0., 18.203, 0., 0., 0., 
  "", "", "", "", "", "", "", 19.44, 1.318442*^6, 87.176, 18., 3.556, 1.897, 
  6570.102, 30.3, 335.346, 6.86, 6.3, 78.1, 28.178, 5.9, 69.5}, 
 {"TLS", "Asia", "Timor", "2020-06-30", 24., 0., 0., 0., 18.203, 0., 0., 0., 
  "", "", "", "", "", "", "", 19.44, 1.318442*^6, 87.176, 18., 3.556, 1.897, 
  6570.102, 30.3, 335.346, 6.86, 6.3, 78.1, 28.178, 5.9, 69.5}, 
 {"TLS", "Asia", "Timor", "2020-07-01", 24., 0., 0., 0., 18.203, 0., 0., 0., 
  "", "", "", "", "", "", "", 19.44, 1.318442*^6, 87.176, 18., 3.556, 1.897, 
  6570.102, 30.3, 335.346, 6.86, 6.3, 78.1, 28.178, 5.9, 69.5}, 
 {"TLS", "Asia", "Timor", "2020-07-02", 24., 0., 0., 0., 18.203, 0., 0., 0., 
  "", "", "", "", "", "", "", 19.44, 1.318442*^6, 87.176, 18., 3.556, 1.897, 
  6570.102, 30.3, 335.346, 6.86, 6.3, 78.1, 28.178, 5.9, 69.5}, 
 {"TLS", "Asia", "Timor", "2020-07-03", 24., 0., 0., 0., 18.203, 0., 0., 0., 
  "", "", "", "", "", "", "", 19.44, 1.318442*^6, 87.176, 18., 3.556, 1.897, 
  6570.102, 30.3, 335.346, 6.86, 6.3, 78.1, 28.178, 5.9, 69.5}, 
 {"TLS", "Asia", "Timor", "2020-07-04", 24., 0., 0., 0., 18.203, 0., 0., 0., 
  "", "", "", "", "", "", "", 19.44, 1.318442*^6, 87.176, 18., 3.556, 1.897, 
  6570.102, 30.3, 335.346, 6.86, 6.3, 78.1, 28.178, 5.9, 69.5}, 
 {"TLS", "Asia", "Timor", "2020-07-05", 24., 0., 0., 0., 18.203, 0., 0., 0., 
  "", "", "", "", "", "", "", "", 1.318442*^6, 87.176, 18., 3.556, 1.897, 
  6570.102, 30.3, 335.346, 6.86, 6.3, 78.1, 28.178, 5.9, 69.5}, 
 {"TLS", "Asia", "Timor", "2020-07-06", 24., 0., 0., 0., 18.203, 0., 0., 0., 
  "", "", "", "", "", "", "", "", 1.318442*^6, 87.176, 18., 3.556, 1.897, 
  6570.102, 30.3, 335.346, 6.86, 6.3, 78.1, 28.178, 5.9, 69.5}, 
 {"TLS", "Asia", "Timor", "2020-07-07", 24., 0., 0., 0., 18.203, 0., 0., 0., 
  "", "", "", "", "", "", "", "", 1.318442*^6, 87.176, 18., 3.556, 1.897, 
  6570.102, 30.3, 335.346, 6.86, 6.3, 78.1, 28.178, 5.9, 69.5}, 
 {"TLS", "Asia", "Timor", "2020-07-08", 24., 0., 0., 0., 18.203, 0., 0., 0., 
  "", "", "", "", "", "", "", "", 1.318442*^6, 87.176, 18., 3.556, 1.897, 
  6570.102, 30.3, 335.346, 6.86, 6.3, 78.1, 28.178, 5.9, 69.5}, 
 {"TGO", "Africa", "Togo", "2020-03-04", "", "", "", "", "", "", "", "", 2., 
  2., 0., 0., "", "", "samples tested", 0., 8.278737*^6, 143.366, 19.4, 
  2.839, 1.525, 1429.813, 49.2, 280.033, 6.15, 0.9, 14.2, 10.475, 0.7, 
  61.04}, {"TGO", "Africa", "Togo", "2020-03-05", "", "", "", "", "", "", "", 
  "", 4., 2., 0., 0., "", "", "samples tested", 0., 8.278737*^6, 143.366, 
  19.4, 2.839, 1.525, 1429.813, 49.2, 280.033, 6.15, 0.9, 14.2, 10.475, 0.7, 
  61.04}, {"TGO", "Africa", "Togo", "2020-03-06", "", "", "", "", "", "", "", 
  "", "", "", "", "", "", "", "samples tested", 0., 8.278737*^6, 143.366, 
  19.4, 2.839, 1.525, 1429.813, 49.2, 280.033, 6.15, 0.9, 14.2, 10.475, 0.7, 
  61.04}, {"TGO", "Africa", "Togo", "2020-03-07", 1., 1., 0., 0., 0.121, 
  0.121, 0., 0., 5., 1., 0.001, 0., "", "", "samples tested", 0., 
  8.278737*^6, 143.366, 19.4, 2.839, 1.525, 1429.813, 49.2, 280.033, 6.15, 
  0.9, 14.2, 10.475, 0.7, 61.04}, {"TGO", "Africa", "Togo", "2020-03-08", "", 
  "", "", "", "", "", "", "", "", "", "", "", "", "", "samples tested", 0., 
  8.278737*^6, 143.366, 19.4, 2.839, 1.525, 1429.813, 49.2, 280.033, 6.15, 
  0.9, 14.2, 10.475, 0.7, 61.04}, {"TGO", "Africa", "Togo", "2020-03-09", "", 
  "", "", "", "", "", "", "", 9., 4., 0.001, 0., "", "", "samples tested", 
  0., 8.278737*^6, 143.366, 19.4, 2.839, 1.525, 1429.813, 49.2, 280.033, 
  6.15, 0.9, 14.2, 10.475, 0.7, 61.04}, {"TGO", "Africa", "Togo", 
  "2020-03-10", "", "", "", "", "", "", "", "", 13., 4., 0.002, 0., "", "", 
  "samples tested", 0., 8.278737*^6, 143.366, 19.4, 2.839, 1.525, 1429.813, 
  49.2, 280.033, 6.15, 0.9, 14.2, 10.475, 0.7, 61.04}, 
 {"TGO", "Africa", "Togo", "2020-03-11", "", "", "", "", "", "", "", "", "", 
  "", "", "", 2., 0., "samples tested", 0., 8.278737*^6, 143.366, 19.4, 
  2.839, 1.525, 1429.813, 49.2, 280.033, 6.15, 0.9, 14.2, 10.475, 0.7, 
  61.04}, {"TGO", "Africa", "Togo", "2020-03-12", "", "", "", "", "", "", "", 
  "", 17., 4., 0.002, 0., 2., 0., "samples tested", 0., 8.278737*^6, 143.366, 
  19.4, 2.839, 1.525, 1429.813, 49.2, 280.033, 6.15, 0.9, 14.2, 10.475, 0.7, 
  61.04}, {"TGO", "Africa", "Togo", "2020-03-13", "", "", "", "", "", "", "", 
  "", "", "", "", "", 2., 0., "samples tested", 0., 8.278737*^6, 143.366, 
  19.4, 2.839, 1.525, 1429.813, 49.2, 280.033, 6.15, 0.9, 14.2, 10.475, 0.7, 
  61.04}, {"TGO", "Africa", "Togo", "2020-03-14", "", "", "", "", "", "", "", 
  "", 19., 2., 0.002, 0., 2., 0., "samples tested", 0., 8.278737*^6, 143.366, 
  19.4, 2.839, 1.525, 1429.813, 49.2, 280.033, 6.15, 0.9, 14.2, 10.475, 0.7, 
  61.04}, {"TGO", "Africa", "Togo", "2020-03-15", 1., 0., 0., 0., 0.121, 0., 
  0., 0., "", "", "", "", 2., 0., "samples tested", 0., 8.278737*^6, 143.366, 
  19.4, 2.839, 1.525, 1429.813, 49.2, 280.033, 6.15, 0.9, 14.2, 10.475, 0.7, 
  61.04}, {"TGO", "Africa", "Togo", "2020-03-16", 1., 0., 0., 0., 0.121, 0., 
  0., 0., 22., 3., 0.003, 0., 2., 0., "samples tested", 22.22, 8.278737*^6, 
  143.366, 19.4, 2.839, 1.525, 1429.813, 49.2, 280.033, 6.15, 0.9, 14.2, 
  10.475, 0.7, 61.04}, {"TGO", "Africa", "Togo", "2020-03-17", 1., 0., 0., 
  0., 0.121, 0., 0., 0., 34., 12., 0.004, 0.001, 3., 0., "samples tested", 
  22.22, 8.278737*^6, 143.366, 19.4, 2.839, 1.525, 1429.813, 49.2, 280.033, 
  6.15, 0.9, 14.2, 10.475, 0.7, 61.04}, {"TGO", "Africa", "Togo", 
  "2020-03-18", 1., 0., 0., 0., 0.121, 0., 0., 0., 54., 20., 0.007, 0.002, 
  6., 0.001, "samples tested", 22.22, 8.278737*^6, 143.366, 19.4, 2.839, 
  1.525, 1429.813, 49.2, 280.033, 6.15, 0.9, 14.2, 10.475, 0.7, 61.04}, 
 {"TGO", "Africa", "Togo", "2020-03-19", 1., 0., 0., 0., 0.121, 0., 0., 0., 
  84., 30., 0.01, 0.004, 10., 0.001, "samples tested", 27.78, 8.278737*^6, 
  143.366, 19.4, 2.839, 1.525, 1429.813, 49.2, 280.033, 6.15, 0.9, 14.2, 
  10.475, 0.7, 61.04}, {"TGO", "Africa", "Togo", "2020-03-20", 1., 0., 0., 
  0., 0.121, 0., 0., 0., 105., 21., 0.013, 0.003, 12., 0.001, 
  "samples tested", 63.89, 8.278737*^6, 143.366, 19.4, 2.839, 1.525, 
  1429.813, 49.2, 280.033, 6.15, 0.9, 14.2, 10.475, 0.7, 61.04}, 
 {"TGO", "Africa", "Togo", "2020-03-21", 9., 8., 0., 0., 1.087, 0.966, 0., 
  0., 130., 25., 0.016, 0.003, 16., 0.002, "samples tested", 63.89, 
  8.278737*^6, 143.366, 19.4, 2.839, 1.525, 1429.813, 49.2, 280.033, 6.15, 
  0.9, 14.2, 10.475, 0.7, 61.04}, {"TGO", "Africa", "Togo", "2020-03-22", 
  15., 6., 0., 0., 1.812, 0.725, 0., 0., 145., 15., 0.018, 0.002, 18., 0.002, 
  "samples tested", 63.89, 8.278737*^6, 143.366, 19.4, 2.839, 1.525, 
  1429.813, 49.2, 280.033, 6.15, 0.9, 14.2, 10.475, 0.7, 61.04}, 
 {"TGO", "Africa", "Togo", "2020-03-23", 15., 0., 0., 0., 1.812, 0., 0., 0., 
  175., 30., 0.021, 0.004, 22., 0.003, "samples tested", 63.89, 8.278737*^6, 
  143.366, 19.4, 2.839, 1.525, 1429.813, 49.2, 280.033, 6.15, 0.9, 14.2, 
  10.475, 0.7, 61.04}, {"TGO", "Africa", "Togo", "2020-03-24", 18., 3., 0., 
  0., 2.174, 0.362, 0., 0., 208., 33., 0.025, 0.004, 25., 0.003, 
  "samples tested", 63.89, 8.278737*^6, 143.366, 19.4, 2.839, 1.525, 
  1429.813, 49.2, 280.033, 6.15, 0.9, 14.2, 10.475, 0.7, 61.04}, 
 {"TGO", "Africa", "Togo", "2020-03-25", 18., 0., 0., 0., 2.174, 0., 0., 0., 
  248., 40., 0.03, 0.005, 28., 0.003, "samples tested", 63.89, 8.278737*^6, 
  143.366, 19.4, 2.839, 1.525, 1429.813, 49.2, 280.033, 6.15, 0.9, 14.2, 
  10.475, 0.7, 61.04}, {"TGO", "Africa", "Togo", "2020-03-26", 23., 5., 0., 
  0., 2.778, 0.604, 0., 0., 290., 42., 0.035, 0.005, 29., 0.004, 
  "samples tested", 63.89, 8.278737*^6, 143.366, 19.4, 2.839, 1.525, 
  1429.813, 49.2, 280.033, 6.15, 0.9, 14.2, 10.475, 0.7, 61.04}, 
 {"TGO", "Africa", "Togo", "2020-03-27", 24., 1., 0., 0., 2.899, 0.121, 0., 
  0., 319., 29., 0.039, 0.004, 31., 0.004, "samples tested", 63.89, 
  8.278737*^6, 143.366, 19.4, 2.839, 1.525, 1429.813, 49.2, 280.033, 6.15, 
  0.9, 14.2, 10.475, 0.7, 61.04}, {"TGO", "Africa", "Togo", "2020-03-28", 
  25., 1., 1., 1., 3.02, 0.121, 0.121, 0.121, 362., 43., 0.044, 0.005, 33., 
  0.004, "samples tested", 63.89, 8.278737*^6, 143.366, 19.4, 2.839, 1.525, 
  1429.813, 49.2, 280.033, 6.15, 0.9, 14.2, 10.475, 0.7, 61.04}, 
 {"TGO", "Africa", "Togo", "2020-03-29", 28., 3., 1., 0., 3.382, 0.362, 
  0.121, 0., 410., 48., 0.05, 0.006, 38., 0.005, "samples tested", 63.89, 
  8.278737*^6, 143.366, 19.4, 2.839, 1.525, 1429.813, 49.2, 280.033, 6.15, 
  0.9, 14.2, 10.475, 0.7, 61.04}, {"TGO", "Africa", "Togo", "2020-03-30", 
  30., 2., 1., 0., 3.624, 0.242, 0.121, 0., 482., 72., 0.058, 0.009, 44., 
  0.005, "samples tested", 63.89, 8.278737*^6, 143.366, 19.4, 2.839, 1.525, 
  1429.813, 49.2, 280.033, 6.15, 0.9, 14.2, 10.475, 0.7, 61.04}, 
 {"TGO", "Africa", "Togo", "2020-03-31", 34., 4., 1., 0., 4.107, 0.483, 
  0.121, 0., 573., 91., 0.069, 0.011, 52., 0.006, "samples tested", 63.89, 
  8.278737*^6, 143.366, 19.4, 2.839, 1.525, 1429.813, 49.2, 280.033, 6.15, 
  0.9, 14.2, 10.475, 0.7, 61.04}, {"TGO", "Africa", "Togo", "2020-04-01", 
  34., 0., 1., 0., 4.107, 0., 0.121, 0., 630., 57., 0.076, 0.007, 55., 0.007, 
  "samples tested", 63.89, 8.278737*^6, 143.366, 19.4, 2.839, 1.525, 
  1429.813, 49.2, 280.033, 6.15, 0.9, 14.2, 10.475, 0.7, 61.04}, 
 {"TGO", "Africa", "Togo", "2020-04-02", 36., 2., 2., 1., 4.348, 0.242, 
  0.242, 0.121, 724., 94., 0.087, 0.011, 62., 0.007, "samples tested", 67.59, 
  8.278737*^6, 143.366, 19.4, 2.839, 1.525, 1429.813, 49.2, 280.033, 6.15, 
  0.9, 14.2, 10.475, 0.7, 61.04}, {"TGO", "Africa", "Togo", "2020-04-03", 
  39., 3., 2., 0., 4.711, 0.362, 0.242, 0., 1018., 294., 0.123, 0.036, 100., 
  0.012, "samples tested", 67.59, 8.278737*^6, 143.366, 19.4, 2.839, 1.525, 
  1429.813, 49.2, 280.033, 6.15, 0.9, 14.2, 10.475, 0.7, 61.04}, 
 {"TGO", "Africa", "Togo", "2020-04-04", 40., 1., 3., 1., 4.832, 0.121, 
  0.362, 0.121, 1167., 149., 0.141, 0.018, 115., 0.014, "samples tested", 
  67.59, 8.278737*^6, 143.366, 19.4, 2.839, 1.525, 1429.813, 49.2, 280.033, 
  6.15, 0.9, 14.2, 10.475, 0.7, 61.04}, {"TGO", "Africa", "Togo", 
  "2020-04-05", 41., 1., 3., 0., 4.952, 0.121, 0.362, 0., 1334., 167., 0.161, 
  0.02, 132., 0.016, "samples tested", 67.59, 8.278737*^6, 143.366, 19.4, 
  2.839, 1.525, 1429.813, 49.2, 280.033, 6.15, 0.9, 14.2, 10.475, 0.7, 
  61.04}, {"TGO", "Africa", "Togo", "2020-04-06", 44., 3., 3., 0., 5.315, 
  0.362, 0.362, 0., 1484., 150., 0.179, 0.018, 143., 0.017, "samples tested", 
  67.59, 8.278737*^6, 143.366, 19.4, 2.839, 1.525, 1429.813, 49.2, 280.033, 
  6.15, 0.9, 14.2, 10.475, 0.7, 61.04}, {"TGO", "Africa", "Togo", 
  "2020-04-07", 58., 14., 3., 0., 7.006, 1.691, 0.362, 0., 1634., 150., 
  0.197, 0.018, 152., 0.018, "samples tested", 67.59, 8.278737*^6, 143.366, 
  19.4, 2.839, 1.525, 1429.813, 49.2, 280.033, 6.15, 0.9, 14.2, 10.475, 0.7, 
  61.04}, {"TGO", "Africa", "Togo", "2020-04-08", 65., 7., 3., 0., 7.851, 
  0.846, 0.362, 0., 1764., 130., 0.213, 0.016, 162., 0.02, "samples tested", 
  67.59, 8.278737*^6, 143.366, 19.4, 2.839, 1.525, 1429.813, 49.2, 280.033, 
  6.15, 0.9, 14.2, 10.475, 0.7, 61.04}, {"TGO", "Africa", "Togo", 
  "2020-04-09", 70., 5., 3., 0., 8.455, 0.604, 0.362, 0., 1894., 130., 0.229, 
  0.016, 167., 0.02, "samples tested", 67.59, 8.278737*^6, 143.366, 19.4, 
  2.839, 1.525, 1429.813, 49.2, 280.033, 6.15, 0.9, 14.2, 10.475, 0.7, 
  61.04}, {"TGO", "Africa", "Togo", "2020-04-10", 73., 3., 3., 0., 8.818, 
  0.362, 0.362, 0., 2086., 192., 0.252, 0.023, 153., 0.018, "samples tested", 
  67.59, 8.278737*^6, 143.366, 19.4, 2.839, 1.525, 1429.813, 49.2, 280.033, 
  6.15, 0.9, 14.2, 10.475, 0.7, 61.04}, {"TGO", "Africa", "Togo", 
  "2020-04-11", 76., 3., 3., 0., 9.18, 0.362, 0.362, 0., 2250., 164., 0.272, 
  0.02, 155., 0.019, "samples tested", 67.59, 8.278737*^6, 143.366, 19.4, 
  2.839, 1.525, 1429.813, 49.2, 280.033, 6.15, 0.9, 14.2, 10.475, 0.7, 
  61.04}, {"TGO", "Africa", "Togo", "2020-04-12", 76., 0., 3., 0., 9.18, 0., 
  0.362, 0., 2549., 299., 0.308, 0.036, 174., 0.021, "samples tested", 67.59, 
  8.278737*^6, 143.366, 19.4, 2.839, 1.525, 1429.813, 49.2, 280.033, 6.15, 
  0.9, 14.2, 10.475, 0.7, 61.04}, {"TGO", "Africa", "Togo", "2020-04-13", 
  76., 0., 3., 0., 9.18, 0., 0.362, 0., 2756., 207., 0.333, 0.025, 182., 
  0.022, "samples tested", 67.59, 8.278737*^6, 143.366, 19.4, 2.839, 1.525, 
  1429.813, 49.2, 280.033, 6.15, 0.9, 14.2, 10.475, 0.7, 61.04}, 
 {"TGO", "Africa", "Togo", "2020-04-14", 77., 1., 3., 0., 9.301, 0.121, 
  0.362, 0., 2823., 67., 0.341, 0.008, 170., 0.021, "samples tested", 67.59, 
  8.278737*^6, 143.366, 19.4, 2.839, 1.525, 1429.813, 49.2, 280.033, 6.15, 
  0.9, 14.2, 10.475, 0.7, 61.04}, {"TGO", "Africa", "Togo", "2020-04-15", 
  77., 0., 3., 0., 9.301, 0., 0.362, 0., 3053., 230., 0.369, 0.028, 184., 
  0.022, "samples tested", 67.59, 8.278737*^6, 143.366, 19.4, 2.839, 1.525, 
  1429.813, 49.2, 280.033, 6.15, 0.9, 14.2, 10.475, 0.7, 61.04}, 
 {"TGO", "Africa", "Togo", "2020-04-16", 81., 4., 3., 0., 9.784, 0.483, 
  0.362, 0., 3635., 582., 0.439, 0.07, 249., 0.03, "samples tested", 67.59, 
  8.278737*^6, 143.366, 19.4, 2.839, 1.525, 1429.813, 49.2, 280.033, 6.15, 
  0.9, 14.2, 10.475, 0.7, 61.04}, {"TGO", "Africa", "Togo", "2020-04-17", 
  81., 0., 5., 2., 9.784, 0., 0.604, 0.242, 3943., 308., 0.476, 0.037, 265., 
  0.032, "samples tested", 67.59, 8.278737*^6, 143.366, 19.4, 2.839, 1.525, 
  1429.813, 49.2, 280.033, 6.15, 0.9, 14.2, 10.475, 0.7, 61.04}, 
 {"TGO", "Africa", "Togo", "2020-04-18", 83., 2., 5., 0., 10.026, 0.242, 
  0.604, 0., 4208., 265., 0.508, 0.032, 280., 0.034, "samples tested", 67.59, 
  8.278737*^6, 143.366, 19.4, 2.839, 1.525, 1429.813, 49.2, 280.033, 6.15, 
  0.9, 14.2, 10.475, 0.7, 61.04}, {"TGO", "Africa", "Togo", "2020-04-19", 
  84., 1., 5., 0., 10.146, 0.121, 0.604, 0., 4312., 104., 0.521, 0.013, 252., 
  0.03, "samples tested", 67.59, 8.278737*^6, 143.366, 19.4, 2.839, 1.525, 
  1429.813, 49.2, 280.033, 6.15, 0.9, 14.2, 10.475, 0.7, 61.04}, 
 {"TGO", "Africa", "Togo", "2020-04-20", 84., 0., 5., 0., 10.146, 0., 0.604, 
  0., 4398., 86., 0.531, 0.01, 235., 0.028, "samples tested", 67.59, 
  8.278737*^6, 143.366, 19.4, 2.839, 1.525, 1429.813, 49.2, 280.033, 6.15, 
  0.9, 14.2, 10.475, 0.7, 61.04}, {"TGO", "Africa", "Togo", "2020-04-21", 
  84., 0., 6., 1., 10.146, 0., 0.725, 0.121, 4617., 219., 0.558, 0.026, 256., 
  0.031, "samples tested", 67.59, 8.278737*^6, 143.366, 19.4, 2.839, 1.525, 
  1429.813, 49.2, 280.033, 6.15, 0.9, 14.2, 10.475, 0.7, 61.04}, 
 {"TGO", "Africa", "Togo", "2020-04-22", 86., 2., 6., 0., 10.388, 0.242, 
  0.725, 0., 4750., 133., 0.574, 0.016, 242., 0.029, "samples tested", 67.59, 
  8.278737*^6, 143.366, 19.4, 2.839, 1.525, 1429.813, 49.2, 280.033, 6.15, 
  0.9, 14.2, 10.475, 0.7, 61.04}, {"TGO", "Africa", "Togo", "2020-04-23", 
  88., 2., 6., 0., 10.63, 0.242, 0.725, 0., 5040., 290., 0.609, 0.035, 201., 
  0.024, "samples tested", 67.59, 8.278737*^6, 143.366, 19.4, 2.839, 1.525, 
  1429.813, 49.2, 280.033, 6.15, 0.9, 14.2, 10.475, 0.7, 61.04}, 
 {"TGO", "Africa", "Togo", "2020-04-24", 88., 0., 6., 0., 10.63, 0., 0.725, 
  0., 5262., 222., 0.636, 0.027, 188., 0.023, "samples tested", 67.59, 
  8.278737*^6, 143.366, 19.4, 2.839, 1.525, 1429.813, 49.2, 280.033, 6.15, 
  0.9, 14.2, 10.475, 0.7, 61.04}, {"TGO", "Africa", "Togo", "2020-04-25", 
  90., 2., 6., 0., 10.871, 0.242, 0.725, 0., 5601., 339., 0.677, 0.041, 199., 
  0.024, "samples tested", 67.59, 8.278737*^6, 143.366, 19.4, 2.839, 1.525, 
  1429.813, 49.2, 280.033, 6.15, 0.9, 14.2, 10.475, 0.7, 61.04}, 
 {"TGO", "Africa", "Togo", "2020-04-26", 96., 6., 6., 0., 11.596, 0.725, 
  0.725, 0., 5968., 367., 0.721, 0.044, 237., 0.029, "samples tested", 67.59, 
  8.278737*^6, 143.366, 19.4, 2.839, 1.525, 1429.813, 49.2, 280.033, 6.15, 
  0.9, 14.2, 10.475, 0.7, 61.04}, {"TGO", "Africa", "Togo", "2020-04-27", 
  98., 2., 6., 0., 11.838, 0.242, 0.725, 0., 6158., 190., 0.744, 0.023, 251., 
  0.03, "samples tested", 67.59, 8.278737*^6, 143.366, 19.4, 2.839, 1.525, 
  1429.813, 49.2, 280.033, 6.15, 0.9, 14.2, 10.475, 0.7, 61.04}, 
 {"TGO", "Africa", "Togo", "2020-04-28", 99., 1., 6., 0., 11.958, 0.121, 
  0.725, 0., 6251., 93., 0.755, 0.011, 233., 0.028, "samples tested", 67.59, 
  8.278737*^6, 143.366, 19.4, 2.839, 1.525, 1429.813, 49.2, 280.033, 6.15, 
  0.9, 14.2, 10.475, 0.7, 61.04}, {"TGO", "Africa", "Togo", "2020-04-29", 
  99., 0., 6., 0., 11.958, 0., 0.725, 0., 6692., 441., 0.808, 0.053, 277., 
  0.033, "samples tested", 67.59, 8.278737*^6, 143.366, 19.4, 2.839, 1.525, 
  1429.813, 49.2, 280.033, 6.15, 0.9, 14.2, 10.475, 0.7, 61.04}, 
 {"TGO", "Africa", "Togo", "2020-04-30", 109., 10., 7., 1., 13.166, 1.208, 
  0.846, 0.121, 6899., 207., 0.833, 0.025, 266., 0.032, "samples tested", 
  67.59, 8.278737*^6, 143.366, 19.4, 2.839, 1.525, 1429.813, 49.2, 280.033, 
  6.15, 0.9, 14.2, 10.475, 0.7, 61.04}, {"TGO", "Africa", "Togo", 
  "2020-05-01", 116., 7., 9., 2., 14.012, 0.846, 1.087, 0.242, 7117., 218., 
  0.86, 0.026, 265., 0.032, "samples tested", 67.59, 8.278737*^6, 143.366, 
  19.4, 2.839, 1.525, 1429.813, 49.2, 280.033, 6.15, 0.9, 14.2, 10.475, 0.7, 
  61.04}, {"TGO", "Africa", "Togo", "2020-05-02", 123., 7., 9., 0., 14.857, 
  0.846, 1.087, 0., "", "", "", "", 240., 0.029, "samples tested", 67.59, 
  8.278737*^6, 143.366, 19.4, 2.839, 1.525, 1429.813, 49.2, 280.033, 6.15, 
  0.9, 14.2, 10.475, 0.7, 61.04}, {"TGO", "Africa", "Togo", "2020-05-03", 
  123., 0., 9., 0., 14.857, 0., 1.087, 0., 7442., 325., 0.899, 0.039, 211., 
  0.025, "samples tested", 67.59, 8.278737*^6, 143.366, 19.4, 2.839, 1.525, 
  1429.813, 49.2, 280.033, 6.15, 0.9, 14.2, 10.475, 0.7, 61.04}, 
 {"TGO", "Africa", "Togo", "2020-05-04", 124., 1., 9., 0., 14.978, 0.121, 
  1.087, 0., 7908., 466., 0.955, 0.056, 250., 0.03, "samples tested", 67.59, 
  8.278737*^6, 143.366, 19.4, 2.839, 1.525, 1429.813, 49.2, 280.033, 6.15, 
  0.9, 14.2, 10.475, 0.7, 61.04}, {"TGO", "Africa", "Togo", "2020-05-05", 
  126., 2., 9., 0., 15.22, 0.242, 1.087, 0., 8379., 471., 1.012, 0.057, 304., 
  0.037, "samples tested", 67.59, 8.278737*^6, 143.366, 19.4, 2.839, 1.525, 
  1429.813, 49.2, 280.033, 6.15, 0.9, 14.2, 10.475, 0.7, 61.04}, 
 {"TGO", "Africa", "Togo", "2020-05-06", 128., 2., 9., 0., 15.461, 0.242, 
  1.087, 0., 8852., 473., 1.069, 0.057, 309., 0.037, "samples tested", 67.59, 
  8.278737*^6, 143.366, 19.4, 2.839, 1.525, 1429.813, 49.2, 280.033, 6.15, 
  0.9, 14.2, 10.475, 0.7, 61.04}, {"TGO", "Africa", "Togo", "2020-05-07", 
  128., 0., 9., 0., 15.461, 0., 1.087, 0., 9284., 432., 1.121, 0.052, 341., 
  0.041, "samples tested", 67.59, 8.278737*^6, 143.366, 19.4, 2.839, 1.525, 
  1429.813, 49.2, 280.033, 6.15, 0.9, 14.2, 10.475, 0.7, 61.04}, 
 {"TGO", "Africa", "Togo", "2020-05-08", 135., 7., 9., 0., 16.307, 0.846, 
  1.087, 0., 9674., 390., 1.169, 0.047, 365., 0.044, "samples tested", 67.59, 
  8.278737*^6, 143.366, 19.4, 2.839, 1.525, 1429.813, 49.2, 280.033, 6.15, 
  0.9, 14.2, 10.475, 0.7, 61.04}, {"TGO", "Africa", "Togo", "2020-05-09", 
  145., 10., 10., 1., 17.515, 1.208, 1.208, 0.121, 10111., 437., 1.221, 
  0.053, 404., 0.049, "samples tested", 67.59, 8.278737*^6, 143.366, 19.4, 
  2.839, 1.525, 1429.813, 49.2, 280.033, 6.15, 0.9, 14.2, 10.475, 0.7, 
  61.04}, {"TGO", "Africa", "Togo", "2020-05-10", 153., 8., 10., 0., 18.481, 
  0.966, 1.208, 0., 10394., 283., 1.256, 0.034, 422., 0.051, 
  "samples tested", 67.59, 8.278737*^6, 143.366, 19.4, 2.839, 1.525, 
  1429.813, 49.2, 280.033, 6.15, 0.9, 14.2, 10.475, 0.7, 61.04}, 
 {"TGO", "Africa", "Togo", "2020-05-11", 174., 21., 11., 1., 21.018, 2.537, 
  1.329, 0.121, 10578., 184., 1.278, 0.022, 381., 0.046, "samples tested", 
  67.59, 8.278737*^6, 143.366, 19.4, 2.839, 1.525, 1429.813, 49.2, 280.033, 
  6.15, 0.9, 14.2, 10.475, 0.7, 61.04}, {"TGO", "Africa", "Togo", 
  "2020-05-12", 181., 7., 11., 0., 21.863, 0.846, 1.329, 0., 11058., 480., 
  1.336, 0.058, 383., 0.046, "samples tested", 67.59, 8.278737*^6, 143.366, 
  19.4, 2.839, 1.525, 1429.813, 49.2, 280.033, 6.15, 0.9, 14.2, 10.475, 0.7, 
  61.04}, {"TGO", "Africa", "Togo", "2020-05-13", 199., 18., 11., 0., 24.037, 
  2.174, 1.329, 0., 11391., 333., 1.376, 0.04, 363., 0.044, "samples tested", 
  67.59, 8.278737*^6, 143.366, 19.4, 2.839, 1.525, 1429.813, 49.2, 280.033, 
  6.15, 0.9, 14.2, 10.475, 0.7, 61.04}, {"TGO", "Africa", "Togo", 
  "2020-05-14", 219., 20., 11., 0., 26.453, 2.416, 1.329, 0., 11813., 422., 
  1.427, 0.051, 361., 0.044, "samples tested", 67.59, 8.278737*^6, 143.366, 
  19.4, 2.839, 1.525, 1429.813, 49.2, 280.033, 6.15, 0.9, 14.2, 10.475, 0.7, 
  61.04}, {"TGO", "Africa", "Togo", "2020-05-15", 238., 19., 11., 0., 28.748, 
  2.295, 1.329, 0., 12057., 244., 1.456, 0.029, 340., 0.041, 
  "samples tested", 67.59, 8.278737*^6, 143.366, 19.4, 2.839, 1.525, 
  1429.813, 49.2, 280.033, 6.15, 0.9, 14.2, 10.475, 0.7, 61.04}, 
 {"TGO", "Africa", "Togo", "2020-05-16", 263., 25., 11., 0., 31.768, 3.02, 
  1.329, 0., 12527., 470., 1.513, 0.057, 345., 0.042, "samples tested", 
  67.59, 8.278737*^6, 143.366, 19.4, 2.839, 1.525, 1429.813, 49.2, 280.033, 
  6.15, 0.9, 14.2, 10.475, 0.7, 61.04}, {"TGO", "Africa", "Togo", 
  "2020-05-17", 298., 35., 11., 0., 35.996, 4.228, 1.329, 0., 12630., 103., 
  1.526, 0.012, 319., 0.039, "samples tested", 67.59, 8.278737*^6, 143.366, 
  19.4, 2.839, 1.525, 1429.813, 49.2, 280.033, 6.15, 0.9, 14.2, 10.475, 0.7, 
  61.04}, {"TGO", "Africa", "Togo", "2020-05-18", 301., 3., 11., 0., 36.358, 
  0.362, 1.329, 0., 13469., 839., 1.627, 0.101, 413., 0.05, "samples tested", 
  67.59, 8.278737*^6, 143.366, 19.4, 2.839, 1.525, 1429.813, 49.2, 280.033, 
  6.15, 0.9, 14.2, 10.475, 0.7, 61.04}, {"TGO", "Africa", "Togo", 
  "2020-05-19", 330., 29., 12., 1., 39.861, 3.503, 1.449, 0.121, 13842., 
  373., 1.672, 0.045, 398., 0.048, "samples tested", 67.59, 8.278737*^6, 
  143.366, 19.4, 2.839, 1.525, 1429.813, 49.2, 280.033, 6.15, 0.9, 14.2, 
  10.475, 0.7, 61.04}, {"TGO", "Africa", "Togo", "2020-05-20", 338., 8., 12., 
  0., 40.827, 0.966, 1.449, 0., 14213., 371., 1.717, 0.045, 403., 0.049, 
  "samples tested", 67.59, 8.278737*^6, 143.366, 19.4, 2.839, 1.525, 
  1429.813, 49.2, 280.033, 6.15, 0.9, 14.2, 10.475, 0.7, 61.04}, 
 {"TGO", "Africa", "Togo", "2020-05-21", 340., 2., 12., 0., 41.069, 0.242, 
  1.449, 0., 14784., 571., 1.786, 0.069, 424., 0.051, "samples tested", 
  67.59, 8.278737*^6, 143.366, 19.4, 2.839, 1.525, 1429.813, 49.2, 280.033, 
  6.15, 0.9, 14.2, 10.475, 0.7, 61.04}, {"TGO", "Africa", "Togo", 
  "2020-05-22", 354., 14., 12., 0., 42.76, 1.691, 1.449, 0., 15174., 390., 
  1.833, 0.047, 445., 0.054, "samples tested", 67.59, 8.278737*^6, 143.366, 
  19.4, 2.839, 1.525, 1429.813, 49.2, 280.033, 6.15, 0.9, 14.2, 10.475, 0.7, 
  61.04}, {"TGO", "Africa", "Togo", "2020-05-23", 363., 9., 12., 0., 43.847, 
  1.087, 1.449, 0., 16004., 830., 1.933, 0.1, 497., 0.06, "samples tested", 
  67.59, 8.278737*^6, 143.366, 19.4, 2.839, 1.525, 1429.813, 49.2, 280.033, 
  6.15, 0.9, 14.2, 10.475, 0.7, 61.04}, {"TGO", "Africa", "Togo", 
  "2020-05-24", 373., 10., 12., 0., 45.055, 1.208, 1.449, 0., 16764., 760., 
  2.025, 0.092, 591., 0.071, "samples tested", 67.59, 8.278737*^6, 143.366, 
  19.4, 2.839, 1.525, 1429.813, 49.2, 280.033, 6.15, 0.9, 14.2, 10.475, 0.7, 
  61.04}, {"TGO", "Africa", "Togo", "2020-05-25", 381., 8., 12., 0., 46.022, 
  0.966, 1.449, 0., 17066., 302., 2.061, 0.036, 514., 0.062, 
  "samples tested", 67.59, 8.278737*^6, 143.366, 19.4, 2.839, 1.525, 
  1429.813, 49.2, 280.033, 6.15, 0.9, 14.2, 10.475, 0.7, 61.04}, 
 {"TGO", "Africa", "Togo", "2020-05-26", 386., 5., 13., 1., 46.625, 0.604, 
  1.57, 0.121, 17518., 452., 2.116, 0.055, 525., 0.063, "samples tested", 
  67.59, 8.278737*^6, 143.366, 19.4, 2.839, 1.525, 1429.813, 49.2, 280.033, 
  6.15, 0.9, 14.2, 10.475, 0.7, 61.04}, {"TGO", "Africa", "Togo", 
  "2020-05-27", 391., 5., 13., 0., 47.229, 0.604, 1.57, 0., 18046., 528., 
  2.18, 0.064, 548., 0.066, "samples tested", 67.59, 8.278737*^6, 143.366, 
  19.4, 2.839, 1.525, 1429.813, 49.2, 280.033, 6.15, 0.9, 14.2, 10.475, 0.7, 
  61.04}, {"TGO", "Africa", "Togo", "2020-05-28", 395., 4., 13., 0., 47.713, 
  0.483, 1.57, 0., 18713., 667., 2.26, 0.081, 561., 0.068, "samples tested", 
  67.59, 8.278737*^6, 143.366, 19.4, 2.839, 1.525, 1429.813, 49.2, 280.033, 
  6.15, 0.9, 14.2, 10.475, 0.7, 61.04}, {"TGO", "Africa", "Togo", 
  "2020-05-29", 422., 27., 13., 0., 50.974, 3.261, 1.57, 0., 19179., 466., 
  2.317, 0.056, 572., 0.069, "samples tested", 67.59, 8.278737*^6, 143.366, 
  19.4, 2.839, 1.525, 1429.813, 49.2, 280.033, 6.15, 0.9, 14.2, 10.475, 0.7, 
  61.04}, {"TGO", "Africa", "Togo", "2020-05-30", 428., 6., 13., 0., 51.699, 
  0.725, 1.57, 0., 19722., 543., 2.382, 0.066, 531., 0.064, "samples tested", 
  67.59, 8.278737*^6, 143.366, 19.4, 2.839, 1.525, 1429.813, 49.2, 280.033, 
  6.15, 0.9, 14.2, 10.475, 0.7, 61.04}, {"TGO", "Africa", "Togo", 
  "2020-05-31", 433., 5., 13., 0., 52.303, 0.604, 1.57, 0., 20096., 374., 
  2.427, 0.045, 476., 0.057, "samples tested", 67.59, 8.278737*^6, 143.366, 
  19.4, 2.839, 1.525, 1429.813, 49.2, 280.033, 6.15, 0.9, 14.2, 10.475, 0.7, 
  61.04}, {"TGO", "Africa", "Togo", "2020-06-01", 442., 9., 13., 0., 53.39, 
  1.087, 1.57, 0., 20517., 421., 2.478, 0.051, 493., 0.06, "samples tested", 
  67.59, 8.278737*^6, 143.366, 19.4, 2.839, 1.525, 1429.813, 49.2, 280.033, 
  6.15, 0.9, 14.2, 10.475, 0.7, 61.04}, {"TGO", "Africa", "Togo", 
  "2020-06-02", 443., 1., 13., 0., 53.511, 0.121, 1.57, 0., 20965., 448., 
  2.532, 0.054, 492., 0.059, "samples tested", 67.59, 8.278737*^6, 143.366, 
  19.4, 2.839, 1.525, 1429.813, 49.2, 280.033, 6.15, 0.9, 14.2, 10.475, 0.7, 
  61.04}, {"TGO", "Africa", "Togo", "2020-06-03", 445., 2., 13., 0., 53.752, 
  0.242, 1.57, 0., 21532., 567., 2.601, 0.068, 498., 0.06, "samples tested", 
  67.59, 8.278737*^6, 143.366, 19.4, 2.839, 1.525, 1429.813, 49.2, 280.033, 
  6.15, 0.9, 14.2, 10.475, 0.7, 61.04}, {"TGO", "Africa", "Togo", 
  "2020-06-04", 452., 7., 13., 0., 54.598, 0.846, 1.57, 0., 21829., 297., 
  2.637, 0.036, 445., 0.054, "samples tested", 67.59, 8.278737*^6, 143.366, 
  19.4, 2.839, 1.525, 1429.813, 49.2, 280.033, 6.15, 0.9, 14.2, 10.475, 0.7, 
  61.04}, {"TGO", "Africa", "Togo", "2020-06-05", 465., 13., 13., 0., 56.168, 
  1.57, 1.57, 0., 22173., 344., 2.678, 0.042, 428., 0.052, "samples tested", 
  67.59, 8.278737*^6, 143.366, 19.4, 2.839, 1.525, 1429.813, 49.2, 280.033, 
  6.15, 0.9, 14.2, 10.475, 0.7, 61.04}, {"TGO", "Africa", "Togo", 
  "2020-06-06", 485., 20., 13., 0., 58.584, 2.416, 1.57, 0., 22444., 271., 
  2.711, 0.033, 389., 0.047, "samples tested", 67.59, 8.278737*^6, 143.366, 
  19.4, 2.839, 1.525, 1429.813, 49.2, 280.033, 6.15, 0.9, 14.2, 10.475, 0.7, 
  61.04}, {"TGO", "Africa", "Togo", "2020-06-07", 487., 2., 13., 0., 58.825, 
  0.242, 1.57, 0., 23035., 591., 2.782, 0.071, 420., 0.051, "samples tested", 
  67.59, 8.278737*^6, 143.366, 19.4, 2.839, 1.525, 1429.813, 49.2, 280.033, 
  6.15, 0.9, 14.2, 10.475, 0.7, 61.04}, {"TGO", "Africa", "Togo", 
  "2020-06-08", 495., 8., 13., 0., 59.792, 0.966, 1.57, 0., 23272., 237., 
  2.811, 0.029, 394., 0.048, "samples tested", 63.89, 8.278737*^6, 143.366, 
  19.4, 2.839, 1.525, 1429.813, 49.2, 280.033, 6.15, 0.9, 14.2, 10.475, 0.7, 
  61.04}, {"TGO", "Africa", "Togo", "2020-06-09", 497., 2., 13., 0., 60.033, 
  0.242, 1.57, 0., 23518., 246., 2.841, 0.03, 365., 0.044, "samples tested", 
  63.89, 8.278737*^6, 143.366, 19.4, 2.839, 1.525, 1429.813, 49.2, 280.033, 
  6.15, 0.9, 14.2, 10.475, 0.7, 61.04}, {"TGO", "Africa", "Togo", 
  "2020-06-10", 501., 4., 13., 0., 60.516, 0.483, 1.57, 0., 24005., 487., 
  2.9, 0.059, 353., 0.043, "samples tested", 56.48, 8.278737*^6, 143.366, 
  19.4, 2.839, 1.525, 1429.813, 49.2, 280.033, 6.15, 0.9, 14.2, 10.475, 0.7, 
  61.04}, {"TGO", "Africa", "Togo", "2020-06-11", 522., 21., 13., 0., 63.053, 
  2.537, 1.57, 0., 24375., 370., 2.944, 0.045, 364., 0.044, "samples tested", 
  56.48, 8.278737*^6, 143.366, 19.4, 2.839, 1.525, 1429.813, 49.2, 280.033, 
  6.15, 0.9, 14.2, 10.475, 0.7, 61.04}, {"TGO", "Africa", "Togo", 
  "2020-06-12", 524., 2., 13., 0., 63.295, 0.242, 1.57, 0., 24819., 444., 
  2.998, 0.054, 378., 0.046, "samples tested", 56.48, 8.278737*^6, 143.366, 
  19.4, 2.839, 1.525, 1429.813, 49.2, 280.033, 6.15, 0.9, 14.2, 10.475, 0.7, 
  61.04}, {"TGO", "Africa", "Togo", "2020-06-13", 525., 1., 13., 0., 63.415, 
  0.121, 1.57, 0., 25418., 599., 3.07, 0.072, 425., 0.051, "samples tested", 
  56.48, 8.278737*^6, 143.366, 19.4, 2.839, 1.525, 1429.813, 49.2, 280.033, 
  6.15, 0.9, 14.2, 10.475, 0.7, 61.04}, {"TGO", "Africa", "Togo", 
  "2020-06-14", 530., 5., 13., 0., 64.019, 0.604, 1.57, 0., 25543., 125., 
  3.085, 0.015, 358., 0.043, "samples tested", 56.48, 8.278737*^6, 143.366, 
  19.4, 2.839, 1.525, 1429.813, 49.2, 280.033, 6.15, 0.9, 14.2, 10.475, 0.7, 
  61.04}, {"TGO", "Africa", "Togo", "2020-06-15", 531., 1., 13., 0., 64.14, 
  0.121, 1.57, 0., 25606., 63., 3.093, 0.008, 333., 0.04, "samples tested", 
  56.48, 8.278737*^6, 143.366, 19.4, 2.839, 1.525, 1429.813, 49.2, 280.033, 
  6.15, 0.9, 14.2, 10.475, 0.7, 61.04}, {"TGO", "Africa", "Togo", 
  "2020-06-16", 532., 1., 13., 0., 64.261, 0.121, 1.57, 0., 26037., 431., 
  3.145, 0.052, 360., 0.043, "samples tested", 56.48, 8.278737*^6, 143.366, 
  19.4, 2.839, 1.525, 1429.813, 49.2, 280.033, 6.15, 0.9, 14.2, 10.475, 0.7, 
  61.04}, {"TGO", "Africa", "Togo", "2020-06-17", 537., 5., 13., 0., 64.865, 
  0.604, 1.57, 0., 26461., 424., 3.196, 0.051, 351., 0.042, "samples tested", 
  56.48, 8.278737*^6, 143.366, 19.4, 2.839, 1.525, 1429.813, 49.2, 280.033, 
  6.15, 0.9, 14.2, 10.475, 0.7, 61.04}, {"TGO", "Africa", "Togo", 
  "2020-06-18", 544., 7., 13., 0., 65.711, 0.846, 1.57, 0., 26776., 315., 
  3.234, 0.038, 343., 0.041, "samples tested", 56.48, 8.278737*^6, 143.366, 
  19.4, 2.839, 1.525, 1429.813, 49.2, 280.033, 6.15, 0.9, 14.2, 10.475, 0.7, 
  61.04}, {"TGO", "Africa", "Togo", "2020-06-19", 547., 3., 13., 0., 66.073, 
  0.362, 1.57, 0., 27355., 579., 3.304, 0.07, 362., 0.044, "samples tested", 
  56.48, 8.278737*^6, 143.366, 19.4, 2.839, 1.525, 1429.813, 49.2, 280.033, 
  6.15, 0.9, 14.2, 10.475, 0.7, 61.04}, {"TGO", "Africa", "Togo", 
  "2020-06-20", 555., 8., 13., 0., 67.039, 0.966, 1.57, 0., 27841., 486., 
  3.363, 0.059, 346., 0.042, "samples tested", 56.48, 8.278737*^6, 143.366, 
  19.4, 2.839, 1.525, 1429.813, 49.2, 280.033, 6.15, 0.9, 14.2, 10.475, 0.7, 
  61.04}, {"TGO", "Africa", "Togo", "2020-06-21", 561., 6., 13., 0., 67.764, 
  0.725, 1.57, 0., 28003., 162., 3.383, 0.02, 351., 0.042, "samples tested", 
  56.48, 8.278737*^6, 143.366, 19.4, 2.839, 1.525, 1429.813, 49.2, 280.033, 
  6.15, 0.9, 14.2, 10.475, 0.7, 61.04}, {"TGO", "Africa", "Togo", 
  "2020-06-22", 569., 8., 13., 0., 68.73, 0.966, 1.57, 0., 28082., 79., 
  3.392, 0.01, 354., 0.043, "samples tested", 56.48, 8.278737*^6, 143.366, 
  19.4, 2.839, 1.525, 1429.813, 49.2, 280.033, 6.15, 0.9, 14.2, 10.475, 0.7, 
  61.04}, {"TGO", "Africa", "Togo", "2020-06-23", 569., 0., 13., 0., 68.73, 
  0., 1.57, 0., 28526., 444., 3.446, 0.054, 356., 0.043, "samples tested", 
  50.93, 8.278737*^6, 143.366, 19.4, 2.839, 1.525, 1429.813, 49.2, 280.033, 
  6.15, 0.9, 14.2, 10.475, 0.7, 61.04}, {"TGO", "Africa", "Togo", 
  "2020-06-24", 576., 7., 13., 0., 69.576, 0.846, 1.57, 0., 28704., 178., 
  3.467, 0.022, 320., 0.039, "samples tested", 50.93, 8.278737*^6, 143.366, 
  19.4, 2.839, 1.525, 1429.813, 49.2, 280.033, 6.15, 0.9, 14.2, 10.475, 0.7, 
  61.04}, {"TGO", "Africa", "Togo", "2020-06-25", 583., 7., 14., 1., 70.421, 
  0.846, 1.691, 0.121, 28928., 224., 3.494, 0.027, 307., 0.037, 
  "samples tested", 50.93, 8.278737*^6, 143.366, 19.4, 2.839, 1.525, 
  1429.813, 49.2, 280.033, 6.15, 0.9, 14.2, 10.475, 0.7, 61.04}, 
 {"TGO", "Africa", "Togo", "2020-06-26", 588., 5., 14., 0., 71.025, 0.604, 
  1.691, 0., 29364., 436., 3.547, 0.053, 287., 0.035, "samples tested", 
  50.93, 8.278737*^6, 143.366, 19.4, 2.839, 1.525, 1429.813, 49.2, 280.033, 
  6.15, 0.9, 14.2, 10.475, 0.7, 61.04}, {"TGO", "Africa", "Togo", 
  "2020-06-27", 591., 3., 14., 0., 71.388, 0.362, 1.691, 0., 29899., 535., 
  3.612, 0.065, 294., 0.036, "samples tested", 50.93, 8.278737*^6, 143.366, 
  19.4, 2.839, 1.525, 1429.813, 49.2, 280.033, 6.15, 0.9, 14.2, 10.475, 0.7, 
  61.04}, {"TGO", "Africa", "Togo", "2020-06-28", 615., 24., 14., 0., 74.287, 
  2.899, 1.691, 0., 30333., 434., 3.664, 0.052, 333., 0.04, "samples tested", 
  50.93, 8.278737*^6, 143.366, 19.4, 2.839, 1.525, 1429.813, 49.2, 280.033, 
  6.15, 0.9, 14.2, 10.475, 0.7, 61.04}, {"TGO", "Africa", "Togo", 
  "2020-06-29", 642., 27., 14., 0., 77.548, 3.261, 1.691, 0., 30374., 41., 
  3.669, 0.005, 327., 0.039, "samples tested", 50.93, 8.278737*^6, 143.366, 
  19.4, 2.839, 1.525, 1429.813, 49.2, 280.033, 6.15, 0.9, 14.2, 10.475, 0.7, 
  61.04}, {"TGO", "Africa", "Togo", "2020-06-30", 643., 1., 14., 0., 77.669, 
  0.121, 1.691, 0., 30781., 407., 3.718, 0.049, 322., 0.039, 
  "samples tested", 50.93, 8.278737*^6, 143.366, 19.4, 2.839, 1.525, 
  1429.813, 49.2, 280.033, 6.15, 0.9, 14.2, 10.475, 0.7, 61.04}, 
 {"TGO", "Africa", "Togo", "2020-07-01", 650., 7., 14., 0., 78.514, 0.846, 
  1.691, 0., 31291., 510., 3.78, 0.062, 370., 0.045, "samples tested", "", 
  8.278737*^6, 143.366, 19.4, 2.839, 1.525, 1429.813, 49.2, 280.033, 6.15, 
  0.9, 14.2, 10.475, 0.7, 61.04}, {"TGO", "Africa", "Togo", "2020-07-02", 
  661., 11., 14., 0., 79.843, 1.329, 1.691, 0., 32001., 710., 3.865, 0.086, 
  439., 0.053, "samples tested", "", 8.278737*^6, 143.366, 19.4, 2.839, 
  1.525, 1429.813, 49.2, 280.033, 6.15, 0.9, 14.2, 10.475, 0.7, 61.04}, 
 {"TGO", "Africa", "Togo", "2020-07-03", 667., 6., 14., 0., 80.568, 0.725, 
  1.691, 0., 32284., 283., 3.9, 0.034, 417., 0.05, "samples tested", "", 
  8.278737*^6, 143.366, 19.4, 2.839, 1.525, 1429.813, 49.2, 280.033, 6.15, 
  0.9, 14.2, 10.475, 0.7, 61.04}, {"TGO", "Africa", "Togo", "2020-07-04", 
  671., 4., 14., 0., 81.051, 0.483, 1.691, 0., 32775., 491., 3.959, 0.059, 
  411., 0.05, "samples tested", "", 8.278737*^6, 143.366, 19.4, 2.839, 1.525, 
  1429.813, 49.2, 280.033, 6.15, 0.9, 14.2, 10.475, 0.7, 61.04}, 
 {"TGO", "Africa", "Togo", "2020-07-05", 676., 5., 15., 1., 81.655, 0.604, 
  1.812, 0.121, "", "", "", "", "", "", "", "", 8.278737*^6, 143.366, 19.4, 
  2.839, 1.525, 1429.813, 49.2, 280.033, 6.15, 0.9, 14.2, 10.475, 0.7, 
  61.04}, {"TGO", "Africa", "Togo", "2020-07-06", 680., 4., 15., 0., 82.138, 
  0.483, 1.812, 0., "", "", "", "", "", "", "", "", 8.278737*^6, 143.366, 
  19.4, 2.839, 1.525, 1429.813, 49.2, 280.033, 6.15, 0.9, 14.2, 10.475, 0.7, 
  61.04}, {"TGO", "Africa", "Togo", "2020-07-07", 680., 0., 15., 0., 82.138, 
  0., 1.812, 0., "", "", "", "", "", "", "", "", 8.278737*^6, 143.366, 19.4, 
  2.839, 1.525, 1429.813, 49.2, 280.033, 6.15, 0.9, 14.2, 10.475, 0.7, 
  61.04}, {"TGO", "Africa", "Togo", "2020-07-08", 689., 9., 15., 0., 83.225, 
  1.087, 1.812, 0., "", "", "", "", "", "", "", "", 8.278737*^6, 143.366, 
  19.4, 2.839, 1.525, 1429.813, 49.2, 280.033, 6.15, 0.9, 14.2, 10.475, 0.7, 
  61.04}, {"TTO", "North America", "Trinidad and Tobago", "2020-03-13", 1., 
  1., 0., 0., 0.715, 0.715, 0., 0., "", "", "", "", "", "", "", 20.37, 
  1.399491*^6, 266.886, 36.2, 10.014, 5.819, 28763.071, "", 228.467, 10.97, 
  "", "", 89.443, 3., 73.51}, {"TTO", "North America", "Trinidad and Tobago", 
  "2020-03-14", 2., 1., 0., 0., 1.429, 0.715, 0., 0., "", "", "", "", "", "", 
  "", 31.48, 1.399491*^6, 266.886, 36.2, 10.014, 5.819, 28763.071, "", 
  228.467, 10.97, "", "", 89.443, 3., 73.51}, 
 {"TTO", "North America", "Trinidad and Tobago", "2020-03-15", 2., 0., 0., 
  0., 1.429, 0., 0., 0., "", "", "", "", "", "", "", 31.48, 1.399491*^6, 
  266.886, 36.2, 10.014, 5.819, 28763.071, "", 228.467, 10.97, "", "", 
  89.443, 3., 73.51}, {"TTO", "North America", "Trinidad and Tobago", 
  "2020-03-16", 4., 2., 0., 0., 2.858, 1.429, 0., 0., "", "", "", "", "", "", 
  "", 45.37, 1.399491*^6, 266.886, 36.2, 10.014, 5.819, 28763.071, "", 
  228.467, 10.97, "", "", 89.443, 3., 73.51}, 
 {"TTO", "North America", "Trinidad and Tobago", "2020-03-17", 5., 1., 0., 
  0., 3.573, 0.715, 0., 0., "", "", "", "", "", "", "", 49.07, 1.399491*^6, 
  266.886, 36.2, 10.014, 5.819, 28763.071, "", 228.467, 10.97, "", "", 
  89.443, 3., 73.51}, {"TTO", "North America", "Trinidad and Tobago", 
  "2020-03-18", 7., 2., 0., 0., 5.002, 1.429, 0., 0., "", "", "", "", "", "", 
  "", 49.07, 1.399491*^6, 266.886, 36.2, 10.014, 5.819, 28763.071, "", 
  228.467, 10.97, "", "", 89.443, 3., 73.51}, 
 {"TTO", "North America", "Trinidad and Tobago", "2020-03-19", 9., 2., 0., 
  0., 6.431, 1.429, 0., 0., "", "", "", "", "", "", "", 49.07, 1.399491*^6, 
  266.886, 36.2, 10.014, 5.819, 28763.071, "", 228.467, 10.97, "", "", 
  89.443, 3., 73.51}, {"TTO", "North America", "Trinidad and Tobago", 
  "2020-03-20", 9., 0., 0., 0., 6.431, 0., 0., 0., "", "", "", "", "", "", 
  "", 49.07, 1.399491*^6, 266.886, 36.2, 10.014, 5.819, 28763.071, "", 
  228.467, 10.97, "", "", 89.443, 3., 73.51}, 
 {"TTO", "North America", "Trinidad and Tobago", "2020-03-21", 9., 0., 0., 
  0., 6.431, 0., 0., 0., "", "", "", "", "", "", "", 54.63, 1.399491*^6, 
  266.886, 36.2, 10.014, 5.819, 28763.071, "", 228.467, 10.97, "", "", 
  89.443, 3., 73.51}, {"TTO", "North America", "Trinidad and Tobago", 
  "2020-03-22", 49., 40., 0., 0., 35.013, 28.582, 0., 0., "", "", "", "", "", 
  "", "", 54.63, 1.399491*^6, 266.886, 36.2, 10.014, 5.819, 28763.071, "", 
  228.467, 10.97, "", "", 89.443, 3., 73.51}, 
 {"TTO", "North America", "Trinidad and Tobago", "2020-03-23", 50., 1., 0., 
  0., 35.727, 0.715, 0., 0., "", "", "", "", "", "", "", 60.19, 1.399491*^6, 
  266.886, 36.2, 10.014, 5.819, 28763.071, "", 228.467, 10.97, "", "", 
  89.443, 3., 73.51}, {"TTO", "North America", "Trinidad and Tobago", 
  "2020-03-24", 51., 1., 0., 0., 36.442, 0.715, 0., 0., "", "", "", "", "", 
  "", "", 60.19, 1.399491*^6, 266.886, 36.2, 10.014, 5.819, 28763.071, "", 
  228.467, 10.97, "", "", 89.443, 3., 73.51}, 
 {"TTO", "North America", "Trinidad and Tobago", "2020-03-25", 57., 6., 0., 
  0., 40.729, 4.287, 0., 0., "", "", "", "", "", "", "", 60.19, 1.399491*^6, 
  266.886, 36.2, 10.014, 5.819, 28763.071, "", 228.467, 10.97, "", "", 
  89.443, 3., 73.51}, {"TTO", "North America", "Trinidad and Tobago", 
  "2020-03-26", 60., 3., 1., 1., 42.873, 2.144, 0.715, 0.715, "", "", "", "", 
  "", "", "", 60.19, 1.399491*^6, 266.886, 36.2, 10.014, 5.819, 28763.071, 
  "", 228.467, 10.97, "", "", 89.443, 3., 73.51}, 
 {"TTO", "North America", "Trinidad and Tobago", "2020-03-27", 65., 5., 1., 
  0., 46.445, 3.573, 0.715, 0., "", "", "", "", "", "", "", 60.19, 
  1.399491*^6, 266.886, 36.2, 10.014, 5.819, 28763.071, "", 228.467, 10.97, 
  "", "", 89.443, 3., 73.51}, {"TTO", "North America", "Trinidad and Tobago", 
  "2020-03-28", 66., 1., 2., 1., 47.16, 0.715, 1.429, 0.715, "", "", "", "", 
  "", "", "", 60.19, 1.399491*^6, 266.886, 36.2, 10.014, 5.819, 28763.071, 
  "", 228.467, 10.97, "", "", 89.443, 3., 73.51}, 
 {"TTO", "North America", "Trinidad and Tobago", "2020-03-29", 74., 8., 2., 
  0., 52.876, 5.716, 1.429, 0., "", "", "", "", "", "", "", 65.74, 
  1.399491*^6, 266.886, 36.2, 10.014, 5.819, 28763.071, "", 228.467, 10.97, 
  "", "", 89.443, 3., 73.51}, {"TTO", "North America", "Trinidad and Tobago", 
  "2020-03-30", 78., 4., 3., 1., 55.735, 2.858, 2.144, 0.715, "", "", "", "", 
  "", "", "", 76.85, 1.399491*^6, 266.886, 36.2, 10.014, 5.819, 28763.071, 
  "", 228.467, 10.97, "", "", 89.443, 3., 73.51}, 
 {"TTO", "North America", "Trinidad and Tobago", "2020-03-31", 85., 7., 3., 
  0., 60.736, 5.002, 2.144, 0., "", "", "", "", "", "", "", 79.63, 
  1.399491*^6, 266.886, 36.2, 10.014, 5.819, 28763.071, "", 228.467, 10.97, 
  "", "", 89.443, 3., 73.51}, {"TTO", "North America", "Trinidad and Tobago", 
  "2020-04-01", 87., 2., 3., 0., 62.165, 1.429, 2.144, 0., "", "", "", "", 
  "", "", "", 79.63, 1.399491*^6, 266.886, 36.2, 10.014, 5.819, 28763.071, 
  "", 228.467, 10.97, "", "", 89.443, 3., 73.51}, 
 {"TTO", "North America", "Trinidad and Tobago", "2020-04-02", 89., 2., 5., 
  2., 63.595, 1.429, 3.573, 1.429, "", "", "", "", "", "", "", 79.63, 
  1.399491*^6, 266.886, 36.2, 10.014, 5.819, 28763.071, "", 228.467, 10.97, 
  "", "", 89.443, 3., 73.51}, {"TTO", "North America", "Trinidad and Tobago", 
  "2020-04-03", 97., 8., 6., 1., 69.311, 5.716, 4.287, 0.715, "", "", "", "", 
  "", "", "", 79.63, 1.399491*^6, 266.886, 36.2, 10.014, 5.819, 28763.071, 
  "", 228.467, 10.97, "", "", 89.443, 3., 73.51}, 
 {"TTO", "North America", "Trinidad and Tobago", "2020-04-04", 100., 3., 6., 
  0., 71.455, 2.144, 4.287, 0., "", "", "", "", "", "", "", 79.63, 
  1.399491*^6, 266.886, 36.2, 10.014, 5.819, 28763.071, "", 228.467, 10.97, 
  "", "", 89.443, 3., 73.51}, {"TTO", "North America", "Trinidad and Tobago", 
  "2020-04-05", 103., 3., 6., 0., 73.598, 2.144, 4.287, 0., "", "", "", "", 
  "", "", "", 79.63, 1.399491*^6, 266.886, 36.2, 10.014, 5.819, 28763.071, 
  "", 228.467, 10.97, "", "", 89.443, 3., 73.51}, 
 {"TTO", "North America", "Trinidad and Tobago", "2020-04-06", 104., 1., 7., 
  1., 74.313, 0.715, 5.002, 0.715, "", "", "", "", "", "", "", 79.63, 
  1.399491*^6, 266.886, 36.2, 10.014, 5.819, 28763.071, "", 228.467, 10.97, 
  "", "", 89.443, 3., 73.51}, {"TTO", "North America", "Trinidad and Tobago", 
  "2020-04-07", 105., 1., 8., 1., 75.027, 0.715, 5.716, 0.715, "", "", "", 
  "", "", "", "", 79.63, 1.399491*^6, 266.886, 36.2, 10.014, 5.819, 
  28763.071, "", 228.467, 10.97, "", "", 89.443, 3., 73.51}, 
 {"TTO", "North America", "Trinidad and Tobago", "2020-04-08", 107., 2., 8., 
  0., 76.456, 1.429, 5.716, 0., "", "", "", "", "", "", "", 79.63, 
  1.399491*^6, 266.886, 36.2, 10.014, 5.819, 28763.071, "", 228.467, 10.97, 
  "", "", 89.443, 3., 73.51}, {"TTO", "North America", "Trinidad and Tobago", 
  "2020-04-09", 107., 0., 8., 0., 76.456, 0., 5.716, 0., "", "", "", "", "", 
  "", "", 79.63, 1.399491*^6, 266.886, 36.2, 10.014, 5.819, 28763.071, "", 
  228.467, 10.97, "", "", 89.443, 3., 73.51}, 
 {"TTO", "North America", "Trinidad and Tobago", "2020-04-10", 109., 2., 8., 
  0., 77.885, 1.429, 5.716, 0., "", "", "", "", "", "", "", 79.63, 
  1.399491*^6, 266.886, 36.2, 10.014, 5.819, 28763.071, "", 228.467, 10.97, 
  "", "", 89.443, 3., 73.51}, {"TTO", "North America", "Trinidad and Tobago", 
  "2020-04-11", 109., 0., 8., 0., 77.885, 0., 5.716, 0., "", "", "", "", "", 
  "", "", 79.63, 1.399491*^6, 266.886, 36.2, 10.014, 5.819, 28763.071, "", 
  228.467, 10.97, "", "", 89.443, 3., 73.51}, 
 {"TTO", "North America", "Trinidad and Tobago", "2020-04-12", 112., 3., 8., 
  0., 80.029, 2.144, 5.716, 0., "", "", "", "", "", "", "", 79.63, 
  1.399491*^6, 266.886, 36.2, 10.014, 5.819, 28763.071, "", 228.467, 10.97, 
  "", "", 89.443, 3., 73.51}, {"TTO", "North America", "Trinidad and Tobago", 
  "2020-04-13", 113., 1., 8., 0., 80.744, 0.715, 5.716, 0., "", "", "", "", 
  "", "", "", 79.63, 1.399491*^6, 266.886, 36.2, 10.014, 5.819, 28763.071, 
  "", 228.467, 10.97, "", "", 89.443, 3., 73.51}, 
 {"TTO", "North America", "Trinidad and Tobago", "2020-04-14", 113., 0., 8., 
  0., 80.744, 0., 5.716, 0., "", "", "", "", "", "", "", 79.63, 1.399491*^6, 
  266.886, 36.2, 10.014, 5.819, 28763.071, "", 228.467, 10.97, "", "", 
  89.443, 3., 73.51}, {"TTO", "North America", "Trinidad and Tobago", 
  "2020-04-15", 113., 0., 8., 0., 80.744, 0., 5.716, 0., "", "", "", "", "", 
  "", "", 79.63, 1.399491*^6, 266.886, 36.2, 10.014, 5.819, 28763.071, "", 
  228.467, 10.97, "", "", 89.443, 3., 73.51}, 
 {"TTO", "North America", "Trinidad and Tobago", "2020-04-16", 114., 1., 8., 
  0., 81.458, 0.715, 5.716, 0., "", "", "", "", "", "", "", 79.63, 
  1.399491*^6, 266.886, 36.2, 10.014, 5.819, 28763.071, "", 228.467, 10.97, 
  "", "", 89.443, 3., 73.51}, {"TTO", "North America", "Trinidad and Tobago", 
  "2020-04-17", 114., 0., 8., 0., 81.458, 0., 5.716, 0., "", "", "", "", "", 
  "", "", 79.63, 1.399491*^6, 266.886, 36.2, 10.014, 5.819, 28763.071, "", 
  228.467, 10.97, "", "", 89.443, 3., 73.51}, 
 {"TTO", "North America", "Trinidad and Tobago", "2020-04-18", 114., 0., 8., 
  0., 81.458, 0., 5.716, 0., "", "", "", "", "", "", "", 79.63, 1.399491*^6, 
  266.886, 36.2, 10.014, 5.819, 28763.071, "", 228.467, 10.97, "", "", 
  89.443, 3., 73.51}, {"TTO", "North America", "Trinidad and Tobago", 
  "2020-04-19", 114., 0., 8., 0., 81.458, 0., 5.716, 0., "", "", "", "", "", 
  "", "", 79.63, 1.399491*^6, 266.886, 36.2, 10.014, 5.819, 28763.071, "", 
  228.467, 10.97, "", "", 89.443, 3., 73.51}, 
 {"TTO", "North America", "Trinidad and Tobago", "2020-04-20", 114., 0., 8., 
  0., 81.458, 0., 5.716, 0., "", "", "", "", "", "", "", 79.63, 1.399491*^6, 
  266.886, 36.2, 10.014, 5.819, 28763.071, "", 228.467, 10.97, "", "", 
  89.443, 3., 73.51}, {"TTO", "North America", "Trinidad and Tobago", 
  "2020-04-21", 114., 0., 8., 0., 81.458, 0., 5.716, 0., "", "", "", "", "", 
  "", "", 79.63, 1.399491*^6, 266.886, 36.2, 10.014, 5.819, 28763.071, "", 
  228.467, 10.97, "", "", 89.443, 3., 73.51}, 
 {"TTO", "North America", "Trinidad and Tobago", "2020-04-22", 115., 1., 8., 
  0., 82.173, 0.715, 5.716, 0., "", "", "", "", "", "", "", 79.63, 
  1.399491*^6, 266.886, 36.2, 10.014, 5.819, 28763.071, "", 228.467, 10.97, 
  "", "", 89.443, 3., 73.51}, {"TTO", "North America", "Trinidad and Tobago", 
  "2020-04-23", 115., 0., 8., 0., 82.173, 0., 5.716, 0., "", "", "", "", "", 
  "", "", 79.63, 1.399491*^6, 266.886, 36.2, 10.014, 5.819, 28763.071, "", 
  228.467, 10.97, "", "", 89.443, 3., 73.51}, 
 {"TTO", "North America", "Trinidad and Tobago", "2020-04-24", 115., 0., 8., 
  0., 82.173, 0., 5.716, 0., "", "", "", "", "", "", "", 79.63, 1.399491*^6, 
  266.886, 36.2, 10.014, 5.819, 28763.071, "", 228.467, 10.97, "", "", 
  89.443, 3., 73.51}, {"TTO", "North America", "Trinidad and Tobago", 
  "2020-04-25", 115., 0., 8., 0., 82.173, 0., 5.716, 0., "", "", "", "", "", 
  "", "", 79.63, 1.399491*^6, 266.886, 36.2, 10.014, 5.819, 28763.071, "", 
  228.467, 10.97, "", "", 89.443, 3., 73.51}, 
 {"TTO", "North America", "Trinidad and Tobago", "2020-04-26", 115., 0., 8., 
  0., 82.173, 0., 5.716, 0., "", "", "", "", "", "", "", 79.63, 1.399491*^6, 
  266.886, 36.2, 10.014, 5.819, 28763.071, "", 228.467, 10.97, "", "", 
  89.443, 3., 73.51}, {"TTO", "North America", "Trinidad and Tobago", 
  "2020-04-27", 116., 1., 8., 0., 82.887, 0.715, 5.716, 0., "", "", "", "", 
  "", "", "", 90.74, 1.399491*^6, 266.886, 36.2, 10.014, 5.819, 28763.071, 
  "", 228.467, 10.97, "", "", 89.443, 3., 73.51}, 
 {"TTO", "North America", "Trinidad and Tobago", "2020-04-28", 116., 0., 8., 
  0., 82.887, 0., 5.716, 0., "", "", "", "", "", "", "", 90.74, 1.399491*^6, 
  266.886, 36.2, 10.014, 5.819, 28763.071, "", 228.467, 10.97, "", "", 
  89.443, 3., 73.51}, {"TTO", "North America", "Trinidad and Tobago", 
  "2020-04-29", 116., 0., 8., 0., 82.887, 0., 5.716, 0., "", "", "", "", "", 
  "", "", 90.74, 1.399491*^6, 266.886, 36.2, 10.014, 5.819, 28763.071, "", 
  228.467, 10.97, "", "", 89.443, 3., 73.51}, 
 {"TTO", "North America", "Trinidad and Tobago", "2020-04-30", 116., 0., 8., 
  0., 82.887, 0., 5.716, 0., "", "", "", "", "", "", "", 90.74, 1.399491*^6, 
  266.886, 36.2, 10.014, 5.819, 28763.071, "", 228.467, 10.97, "", "", 
  89.443, 3., 73.51}, {"TTO", "North America", "Trinidad and Tobago", 
  "2020-05-01", 116., 0., 8., 0., 82.887, 0., 5.716, 0., "", "", "", "", "", 
  "", "", 90.74, 1.399491*^6, 266.886, 36.2, 10.014, 5.819, 28763.071, "", 
  228.467, 10.97, "", "", 89.443, 3., 73.51}, 
 {"TTO", "North America", "Trinidad and Tobago", "2020-05-02", 116., 0., 8., 
  0., 82.887, 0., 5.716, 0., "", "", "", "", "", "", "", 90.74, 1.399491*^6, 
  266.886, 36.2, 10.014, 5.819, 28763.071, "", 228.467, 10.97, "", "", 
  89.443, 3., 73.51}, {"TTO", "North America", "Trinidad and Tobago", 
  "2020-05-03", 116., 0., 8., 0., 82.887, 0., 5.716, 0., "", "", "", "", "", 
  "", "", 90.74, 1.399491*^6, 266.886, 36.2, 10.014, 5.819, 28763.071, "", 
  228.467, 10.97, "", "", 89.443, 3., 73.51}, 
 {"TTO", "North America", "Trinidad and Tobago", "2020-05-04", 116., 0., 8., 
  0., 82.887, 0., 5.716, 0., "", "", "", "", "", "", "", 90.74, 1.399491*^6, 
  266.886, 36.2, 10.014, 5.819, 28763.071, "", 228.467, 10.97, "", "", 
  89.443, 3., 73.51}, {"TTO", "North America", "Trinidad and Tobago", 
  "2020-05-05", 116., 0., 8., 0., 82.887, 0., 5.716, 0., "", "", "", "", "", 
  "", "", 90.74, 1.399491*^6, 266.886, 36.2, 10.014, 5.819, 28763.071, "", 
  228.467, 10.97, "", "", 89.443, 3., 73.51}, 
 {"TTO", "North America", "Trinidad and Tobago", "2020-05-06", 116., 0., 8., 
  0., 82.887, 0., 5.716, 0., "", "", "", "", "", "", "", 90.74, 1.399491*^6, 
  266.886, 36.2, 10.014, 5.819, 28763.071, "", 228.467, 10.97, "", "", 
  89.443, 3., 73.51}, {"TTO", "North America", "Trinidad and Tobago", 
  "2020-05-07", 116., 0., 8., 0., 82.887, 0., 5.716, 0., "", "", "", "", "", 
  "", "", 90.74, 1.399491*^6, 266.886, 36.2, 10.014, 5.819, 28763.071, "", 
  228.467, 10.97, "", "", 89.443, 3., 73.51}, 
 {"TTO", "North America", "Trinidad and Tobago", "2020-05-08", 116., 0., 8., 
  0., 82.887, 0., 5.716, 0., "", "", "", "", "", "", "", 90.74, 1.399491*^6, 
  266.886, 36.2, 10.014, 5.819, 28763.071, "", 228.467, 10.97, "", "", 
  89.443, 3., 73.51}, {"TTO", "North America", "Trinidad and Tobago", 
  "2020-05-09", 116., 0., 8., 0., 82.887, 0., 5.716, 0., "", "", "", "", "", 
  "", "", 90.74, 1.399491*^6, 266.886, 36.2, 10.014, 5.819, 28763.071, "", 
  228.467, 10.97, "", "", 89.443, 3., 73.51}, 
 {"TTO", "North America", "Trinidad and Tobago", "2020-05-10", 116., 0., 8., 
  0., 82.887, 0., 5.716, 0., "", "", "", "", "", "", "", 90.74, 1.399491*^6, 
  266.886, 36.2, 10.014, 5.819, 28763.071, "", 228.467, 10.97, "", "", 
  89.443, 3., 73.51}, {"TTO", "North America", "Trinidad and Tobago", 
  "2020-05-11", 116., 0., 8., 0., 82.887, 0., 5.716, 0., "", "", "", "", "", 
  "", "", 90.74, 1.399491*^6, 266.886, 36.2, 10.014, 5.819, 28763.071, "", 
  228.467, 10.97, "", "", 89.443, 3., 73.51}, 
 {"TTO", "North America", "Trinidad and Tobago", "2020-05-12", 116., 0., 8., 
  0., 82.887, 0., 5.716, 0., "", "", "", "", "", "", "", 90.74, 1.399491*^6, 
  266.886, 36.2, 10.014, 5.819, 28763.071, "", 228.467, 10.97, "", "", 
  89.443, 3., 73.51}, {"TTO", "North America", "Trinidad and Tobago", 
  "2020-05-13", 116., 0., 8., 0., 82.887, 0., 5.716, 0., "", "", "", "", "", 
  "", "", 90.74, 1.399491*^6, 266.886, 36.2, 10.014, 5.819, 28763.071, "", 
  228.467, 10.97, "", "", 89.443, 3., 73.51}, 
 {"TTO", "North America", "Trinidad and Tobago", "2020-05-14", 116., 0., 8., 
  0., 82.887, 0., 5.716, 0., "", "", "", "", "", "", "", 90.74, 1.399491*^6, 
  266.886, 36.2, 10.014, 5.819, 28763.071, "", 228.467, 10.97, "", "", 
  89.443, 3., 73.51}, {"TTO", "North America", "Trinidad and Tobago", 
  "2020-05-15", 116., 0., 8., 0., 82.887, 0., 5.716, 0., "", "", "", "", "", 
  "", "", 90.74, 1.399491*^6, 266.886, 36.2, 10.014, 5.819, 28763.071, "", 
  228.467, 10.97, "", "", 89.443, 3., 73.51}, 
 {"TTO", "North America", "Trinidad and Tobago", "2020-05-16", 116., 0., 8., 
  0., 82.887, 0., 5.716, 0., "", "", "", "", "", "", "", 90.74, 1.399491*^6, 
  266.886, 36.2, 10.014, 5.819, 28763.071, "", 228.467, 10.97, "", "", 
  89.443, 3., 73.51}, {"TTO", "North America", "Trinidad and Tobago", 
  "2020-05-17", 116., 0., 8., 0., 82.887, 0., 5.716, 0., "", "", "", "", "", 
  "", "", 90.74, 1.399491*^6, 266.886, 36.2, 10.014, 5.819, 28763.071, "", 
  228.467, 10.97, "", "", 89.443, 3., 73.51}, 
 {"TTO", "North America", "Trinidad and Tobago", "2020-05-18", 116., 0., 8., 
  0., 82.887, 0., 5.716, 0., "", "", "", "", "", "", "", 90.74, 1.399491*^6, 
  266.886, 36.2, 10.014, 5.819, 28763.071, "", 228.467, 10.97, "", "", 
  89.443, 3., 73.51}, {"TTO", "North America", "Trinidad and Tobago", 
  "2020-05-19", 116., 0., 8., 0., 82.887, 0., 5.716, 0., "", "", "", "", "", 
  "", "", 90.74, 1.399491*^6, 266.886, 36.2, 10.014, 5.819, 28763.071, "", 
  228.467, 10.97, "", "", 89.443, 3., 73.51}, 
 {"TTO", "North America", "Trinidad and Tobago", "2020-05-20", 116., 0., 8., 
  0., 82.887, 0., 5.716, 0., "", "", "", "", "", "", "", 90.74, 1.399491*^6, 
  266.886, 36.2, 10.014, 5.819, 28763.071, "", 228.467, 10.97, "", "", 
  89.443, 3., 73.51}, {"TTO", "North America", "Trinidad and Tobago", 
  "2020-05-21", 116., 0., 8., 0., 82.887, 0., 5.716, 0., "", "", "", "", "", 
  "", "", 87.04, 1.399491*^6, 266.886, 36.2, 10.014, 5.819, 28763.071, "", 
  228.467, 10.97, "", "", 89.443, 3., 73.51}, 
 {"TTO", "North America", "Trinidad and Tobago", "2020-05-22", 116., 0., 8., 
  0., 82.887, 0., 5.716, 0., "", "", "", "", "", "", "", 87.04, 1.399491*^6, 
  266.886, 36.2, 10.014, 5.819, 28763.071, "", 228.467, 10.97, "", "", 
  89.443, 3., 73.51}, {"TTO", "North America", "Trinidad and Tobago", 
  "2020-05-23", 116., 0., 8., 0., 82.887, 0., 5.716, 0., "", "", "", "", "", 
  "", "", 87.04, 1.399491*^6, 266.886, 36.2, 10.014, 5.819, 28763.071, "", 
  228.467, 10.97, "", "", 89.443, 3., 73.51}, 
 {"TTO", "North America", "Trinidad and Tobago", "2020-05-24", 116., 0., 8., 
  0., 82.887, 0., 5.716, 0., "", "", "", "", "", "", "", 87.04, 1.399491*^6, 
  266.886, 36.2, 10.014, 5.819, 28763.071, "", 228.467, 10.97, "", "", 
  89.443, 3., 73.51}, {"TTO", "North America", "Trinidad and Tobago", 
  "2020-05-25", 116., 0., 8., 0., 82.887, 0., 5.716, 0., "", "", "", "", "", 
  "", "", 87.04, 1.399491*^6, 266.886, 36.2, 10.014, 5.819, 28763.071, "", 
  228.467, 10.97, "", "", 89.443, 3., 73.51}, 
 {"TTO", "North America", "Trinidad and Tobago", "2020-05-26", 116., 0., 8., 
  0., 82.887, 0., 5.716, 0., "", "", "", "", "", "", "", 87.04, 1.399491*^6, 
  266.886, 36.2, 10.014, 5.819, 28763.071, "", 228.467, 10.97, "", "", 
  89.443, 3., 73.51}, {"TTO", "North America", "Trinidad and Tobago", 
  "2020-05-27", 116., 0., 8., 0., 82.887, 0., 5.716, 0., "", "", "", "", "", 
  "", "", 87.04, 1.399491*^6, 266.886, 36.2, 10.014, 5.819, 28763.071, "", 
  228.467, 10.97, "", "", 89.443, 3., 73.51}, 
 {"TTO", "North America", "Trinidad and Tobago", "2020-05-28", 116., 0., 8., 
  0., 82.887, 0., 5.716, 0., "", "", "", "", "", "", "", 87.04, 1.399491*^6, 
  266.886, 36.2, 10.014, 5.819, 28763.071, "", 228.467, 10.97, "", "", 
  89.443, 3., 73.51}, {"TTO", "North America", "Trinidad and Tobago", 
  "2020-05-29", 116., 0., 8., 0., 82.887, 0., 5.716, 0., "", "", "", "", "", 
  "", "", 87.04, 1.399491*^6, 266.886, 36.2, 10.014, 5.819, 28763.071, "", 
  228.467, 10.97, "", "", 89.443, 3., 73.51}, 
 {"TTO", "North America", "Trinidad and Tobago", "2020-05-30", 116., 0., 8., 
  0., 82.887, 0., 5.716, 0., "", "", "", "", "", "", "", 87.04, 1.399491*^6, 
  266.886, 36.2, 10.014, 5.819, 28763.071, "", 228.467, 10.97, "", "", 
  89.443, 3., 73.51}, {"TTO", "North America", "Trinidad and Tobago", 
  "2020-05-31", 117., 1., 8., 0., 83.602, 0.715, 5.716, 0., "", "", "", "", 
  "", "", "", 87.04, 1.399491*^6, 266.886, 36.2, 10.014, 5.819, 28763.071, 
  "", 228.467, 10.97, "", "", 89.443, 3., 73.51}, 
 {"TTO", "North America", "Trinidad and Tobago", "2020-06-01", 117., 0., 8., 
  0., 83.602, 0., 5.716, 0., "", "", "", "", "", "", "", 87.04, 1.399491*^6, 
  266.886, 36.2, 10.014, 5.819, 28763.071, "", 228.467, 10.97, "", "", 
  89.443, 3., 73.51}, {"TTO", "North America", "Trinidad and Tobago", 
  "2020-06-02", 117., 0., 8., 0., 83.602, 0., 5.716, 0., "", "", "", "", "", 
  "", "", 87.04, 1.399491*^6, 266.886, 36.2, 10.014, 5.819, 28763.071, "", 
  228.467, 10.97, "", "", 89.443, 3., 73.51}, 
 {"TTO", "North America", "Trinidad and Tobago", "2020-06-03", 117., 0., 8., 
  0., 83.602, 0., 5.716, 0., "", "", "", "", "", "", "", 87.04, 1.399491*^6, 
  266.886, 36.2, 10.014, 5.819, 28763.071, "", 228.467, 10.97, "", "", 
  89.443, 3., 73.51}, {"TTO", "North America", "Trinidad and Tobago", 
  "2020-06-04", 117., 0., 8., 0., 83.602, 0., 5.716, 0., "", "", "", "", "", 
  "", "", 87.04, 1.399491*^6, 266.886, 36.2, 10.014, 5.819, 28763.071, "", 
  228.467, 10.97, "", "", 89.443, 3., 73.51}, 
 {"TTO", "North America", "Trinidad and Tobago", "2020-06-05", 117., 0., 8., 
  0., 83.602, 0., 5.716, 0., "", "", "", "", "", "", "", 87.04, 1.399491*^6, 
  266.886, 36.2, 10.014, 5.819, 28763.071, "", 228.467, 10.97, "", "", 
  89.443, 3., 73.51}, {"TTO", "North America", "Trinidad and Tobago", 
  "2020-06-06", 117., 0., 8., 0., 83.602, 0., 5.716, 0., "", "", "", "", "", 
  "", "", 87.04, 1.399491*^6, 266.886, 36.2, 10.014, 5.819, 28763.071, "", 
  228.467, 10.97, "", "", 89.443, 3., 73.51}, 
 {"TTO", "North America", "Trinidad and Tobago", "2020-06-07", 117., 0., 8., 
  0., 83.602, 0., 5.716, 0., "", "", "", "", "", "", "", 87.04, 1.399491*^6, 
  266.886, 36.2, 10.014, 5.819, 28763.071, "", 228.467, 10.97, "", "", 
  89.443, 3., 73.51}, {"TTO", "North America", "Trinidad and Tobago", 
  "2020-06-08", 117., 0., 8., 0., 83.602, 0., 5.716, 0., "", "", "", "", "", 
  "", "", 83.33, 1.399491*^6, 266.886, 36.2, 10.014, 5.819, 28763.071, "", 
  228.467, 10.97, "", "", 89.443, 3., 73.51}, 
 {"TTO", "North America", "Trinidad and Tobago", "2020-06-09", 117., 0., 8., 
  0., 83.602, 0., 5.716, 0., "", "", "", "", "", "", "", 77.78, 1.399491*^6, 
  266.886, 36.2, 10.014, 5.819, 28763.071, "", 228.467, 10.97, "", "", 
  89.443, 3., 73.51}, {"TTO", "North America", "Trinidad and Tobago", 
  "2020-06-10", 117., 0., 8., 0., 83.602, 0., 5.716, 0., "", "", "", "", "", 
  "", "", 77.78, 1.399491*^6, 266.886, 36.2, 10.014, 5.819, 28763.071, "", 
  228.467, 10.97, "", "", 89.443, 3., 73.51}, 
 {"TTO", "North America", "Trinidad and Tobago", "2020-06-11", 117., 0., 8., 
  0., 83.602, 0., 5.716, 0., "", "", "", "", "", "", "", 77.78, 1.399491*^6, 
  266.886, 36.2, 10.014, 5.819, 28763.071, "", 228.467, 10.97, "", "", 
  89.443, 3., 73.51}, {"TTO", "North America", "Trinidad and Tobago", 
  "2020-06-12", 117., 0., 8., 0., 83.602, 0., 5.716, 0., "", "", "", "", "", 
  "", "", 77.78, 1.399491*^6, 266.886, 36.2, 10.014, 5.819, 28763.071, "", 
  228.467, 10.97, "", "", 89.443, 3., 73.51}, 
 {"TTO", "North America", "Trinidad and Tobago", "2020-06-13", 117., 0., 8., 
  0., 83.602, 0., 5.716, 0., "", "", "", "", "", "", "", 77.78, 1.399491*^6, 
  266.886, 36.2, 10.014, 5.819, 28763.071, "", 228.467, 10.97, "", "", 
  89.443, 3., 73.51}, {"TTO", "North America", "Trinidad and Tobago", 
  "2020-06-14", 117., 0., 8., 0., 83.602, 0., 5.716, 0., "", "", "", "", "", 
  "", "", 77.78, 1.399491*^6, 266.886, 36.2, 10.014, 5.819, 28763.071, "", 
  228.467, 10.97, "", "", 89.443, 3., 73.51}, 
 {"TTO", "North America", "Trinidad and Tobago", "2020-06-15", 123., 6., 8., 
  0., 87.889, 4.287, 5.716, 0., "", "", "", "", "", "", "", 77.78, 
  1.399491*^6, 266.886, 36.2, 10.014, 5.819, 28763.071, "", 228.467, 10.97, 
  "", "", 89.443, 3., 73.51}, {"TTO", "North America", "Trinidad and Tobago", 
  "2020-06-16", 123., 0., 8., 0., 87.889, 0., 5.716, 0., "", "", "", "", "", 
  "", "", 77.78, 1.399491*^6, 266.886, 36.2, 10.014, 5.819, 28763.071, "", 
  228.467, 10.97, "", "", 89.443, 3., 73.51}, 
 {"TTO", "North America", "Trinidad and Tobago", "2020-06-17", 123., 0., 8., 
  0., 87.889, 0., 5.716, 0., "", "", "", "", "", "", "", 77.78, 1.399491*^6, 
  266.886, 36.2, 10.014, 5.819, 28763.071, "", 228.467, 10.97, "", "", 
  89.443, 3., 73.51}, {"TTO", "North America", "Trinidad and Tobago", 
  "2020-06-18", 123., 0., 8., 0., 87.889, 0., 5.716, 0., "", "", "", "", "", 
  "", "", 77.78, 1.399491*^6, 266.886, 36.2, 10.014, 5.819, 28763.071, "", 
  228.467, 10.97, "", "", 89.443, 3., 73.51}, 
 {"TTO", "North America", "Trinidad and Tobago", "2020-06-19", 123., 0., 8., 
  0., 87.889, 0., 5.716, 0., "", "", "", "", "", "", "", 77.78, 1.399491*^6, 
  266.886, 36.2, 10.014, 5.819, 28763.071, "", 228.467, 10.97, "", "", 
  89.443, 3., 73.51}, {"TTO", "North America", "Trinidad and Tobago", 
  "2020-06-20", 123., 0., 8., 0., 87.889, 0., 5.716, 0., "", "", "", "", "", 
  "", "", 77.78, 1.399491*^6, 266.886, 36.2, 10.014, 5.819, 28763.071, "", 
  228.467, 10.97, "", "", 89.443, 3., 73.51}, 
 {"TTO", "North America", "Trinidad and Tobago", "2020-06-21", 123., 0., 8., 
  0., 87.889, 0., 5.716, 0., "", "", "", "", "", "", "", 77.78, 1.399491*^6, 
  266.886, 36.2, 10.014, 5.819, 28763.071, "", 228.467, 10.97, "", "", 
  89.443, 3., 73.51}, {"TTO", "North America", "Trinidad and Tobago", 
  "2020-06-22", 123., 0., 8., 0., 87.889, 0., 5.716, 0., "", "", "", "", "", 
  "", "", 60.19, 1.399491*^6, 266.886, 36.2, 10.014, 5.819, 28763.071, "", 
  228.467, 10.97, "", "", 89.443, 3., 73.51}, 
 {"TTO", "North America", "Trinidad and Tobago", "2020-06-23", 123., 0., 8., 
  0., 87.889, 0., 5.716, 0., "", "", "", "", "", "", "", 60.19, 1.399491*^6, 
  266.886, 36.2, 10.014, 5.819, 28763.071, "", 228.467, 10.97, "", "", 
  89.443, 3., 73.51}, {"TTO", "North America", "Trinidad and Tobago", 
  "2020-06-24", 123., 0., 8., 0., 87.889, 0., 5.716, 0., "", "", "", "", "", 
  "", "", 60.19, 1.399491*^6, 266.886, 36.2, 10.014, 5.819, 28763.071, "", 
  228.467, 10.97, "", "", 89.443, 3., 73.51}, 
 {"TTO", "North America", "Trinidad and Tobago", "2020-06-25", 123., 0., 8., 
  0., 87.889, 0., 5.716, 0., "", "", "", "", "", "", "", 60.19, 1.399491*^6, 
  266.886, 36.2, 10.014, 5.819, 28763.071, "", 228.467, 10.97, "", "", 
  89.443, 3., 73.51}, {"TTO", "North America", "Trinidad and Tobago", 
  "2020-06-26", 123., 0., 8., 0., 87.889, 0., 5.716, 0., "", "", "", "", "", 
  "", "", 60.19, 1.399491*^6, 266.886, 36.2, 10.014, 5.819, 28763.071, "", 
  228.467, 10.97, "", "", 89.443, 3., 73.51}, 
 {"TTO", "North America", "Trinidad and Tobago", "2020-06-27", 124., 1., 8., 
  0., 88.604, 0.715, 5.716, 0., "", "", "", "", "", "", "", 60.19, 
  1.399491*^6, 266.886, 36.2, 10.014, 5.819, 28763.071, "", 228.467, 10.97, 
  "", "", 89.443, 3., 73.51}, {"TTO", "North America", "Trinidad and Tobago", 
  "2020-06-28", 124., 0., 8., 0., 88.604, 0., 5.716, 0., "", "", "", "", "", 
  "", "", 60.19, 1.399491*^6, 266.886, 36.2, 10.014, 5.819, 28763.071, "", 
  228.467, 10.97, "", "", 89.443, 3., 73.51}, 
 {"TTO", "North America", "Trinidad and Tobago", "2020-06-29", 126., 2., 8., 
  0., 90.033, 1.429, 5.716, 0., "", "", "", "", "", "", "", 60.19, 
  1.399491*^6, 266.886, 36.2, 10.014, 5.819, 28763.071, "", 228.467, 10.97, 
  "", "", 89.443, 3., 73.51}, {"TTO", "North America", "Trinidad and Tobago", 
  "2020-06-30", 126., 0., 8., 0., 90.033, 0., 5.716, 0., "", "", "", "", "", 
  "", "", 60.19, 1.399491*^6, 266.886, 36.2, 10.014, 5.819, 28763.071, "", 
  228.467, 10.97, "", "", 89.443, 3., 73.51}, 
 {"TTO", "North America", "Trinidad and Tobago", "2020-07-01", 130., 4., 8., 
  0., 92.891, 2.858, 5.716, 0., "", "", "", "", "", "", "", 60.19, 
  1.399491*^6, 266.886, 36.2, 10.014, 5.819, 28763.071, "", 228.467, 10.97, 
  "", "", 89.443, 3., 73.51}, {"TTO", "North America", "Trinidad and Tobago", 
  "2020-07-02", 130., 0., 8., 0., 92.891, 0., 5.716, 0., "", "", "", "", "", 
  "", "", 60.19, 1.399491*^6, 266.886, 36.2, 10.014, 5.819, 28763.071, "", 
  228.467, 10.97, "", "", 89.443, 3., 73.51}, 
 {"TTO", "North America", "Trinidad and Tobago", "2020-07-03", 130., 0., 8., 
  0., 92.891, 0., 5.716, 0., "", "", "", "", "", "", "", 60.19, 1.399491*^6, 
  266.886, 36.2, 10.014, 5.819, 28763.071, "", 228.467, 10.97, "", "", 
  89.443, 3., 73.51}, {"TTO", "North America", "Trinidad and Tobago", 
  "2020-07-04", 130., 0., 8., 0., 92.891, 0., 5.716, 0., "", "", "", "", "", 
  "", "", 60.19, 1.399491*^6, 266.886, 36.2, 10.014, 5.819, 28763.071, "", 
  228.467, 10.97, "", "", 89.443, 3., 73.51}, 
 {"TTO", "North America", "Trinidad and Tobago", "2020-07-05", 130., 0., 8., 
  0., 92.891, 0., 5.716, 0., "", "", "", "", "", "", "", 60.19, 1.399491*^6, 
  266.886, 36.2, 10.014, 5.819, 28763.071, "", 228.467, 10.97, "", "", 
  89.443, 3., 73.51}, {"TTO", "North America", "Trinidad and Tobago", 
  "2020-07-06", 133., 3., 8., 0., 95.035, 2.144, 5.716, 0., "", "", "", "", 
  "", "", "", 60.19, 1.399491*^6, 266.886, 36.2, 10.014, 5.819, 28763.071, 
  "", 228.467, 10.97, "", "", 89.443, 3., 73.51}, 
 {"TTO", "North America", "Trinidad and Tobago", "2020-07-07", 133., 0., 8., 
  0., 95.035, 0., 5.716, 0., "", "", "", "", "", "", "", "", 1.399491*^6, 
  266.886, 36.2, 10.014, 5.819, 28763.071, "", 228.467, 10.97, "", "", 
  89.443, 3., 73.51}, {"TTO", "North America", "Trinidad and Tobago", 
  "2020-07-08", 133., 0., 8., 0., 95.035, 0., 5.716, 0., "", "", "", "", "", 
  "", "", "", 1.399491*^6, 266.886, 36.2, 10.014, 5.819, 28763.071, "", 
  228.467, 10.97, "", "", 89.443, 3., 73.51}, {"TUN", "Africa", "Tunisia", 
  "2020-03-02", "", "", "", "", "", "", "", "", 1., "", 0., "", "", "", 
  "tests performed", 0., 1.1818618*^7, 74.228, 32.7, 8.001, 5.075, 10849.297, 
  2., 318.991, 8.52, 1.1, 65.8, 78.687, 2.3, 76.7}, 
 {"TUN", "Africa", "Tunisia", "2020-03-03", 1., 1., 0., 0., 0.085, 0.085, 0., 
  0., "", "", "", "", "", "", "tests performed", 0., 1.1818618*^7, 74.228, 
  32.7, 8.001, 5.075, 10849.297, 2., 318.991, 8.52, 1.1, 65.8, 78.687, 2.3, 
  76.7}, {"TUN", "Africa", "Tunisia", "2020-03-04", "", "", "", "", "", "", 
  "", "", "", "", "", "", "", "", "tests performed", 13.89, 1.1818618*^7, 
  74.228, 32.7, 8.001, 5.075, 10849.297, 2., 318.991, 8.52, 1.1, 65.8, 
  78.687, 2.3, 76.7}, {"TUN", "Africa", "Tunisia", "2020-03-05", "", "", "", 
  "", "", "", "", "", "", "", "", "", "", "", "tests performed", 13.89, 
  1.1818618*^7, 74.228, 32.7, 8.001, 5.075, 10849.297, 2., 318.991, 8.52, 
  1.1, 65.8, 78.687, 2.3, 76.7}, {"TUN", "Africa", "Tunisia", "2020-03-06", 
  "", "", "", "", "", "", "", "", "", "", "", "", "", "", "tests performed", 
  13.89, 1.1818618*^7, 74.228, 32.7, 8.001, 5.075, 10849.297, 2., 318.991, 
  8.52, 1.1, 65.8, 78.687, 2.3, 76.7}, {"TUN", "Africa", "Tunisia", 
  "2020-03-07", "", "", "", "", "", "", "", "", 136., "", 0.012, "", "", "", 
  "tests performed", 13.89, 1.1818618*^7, 74.228, 32.7, 8.001, 5.075, 
  10849.297, 2., 318.991, 8.52, 1.1, 65.8, 78.687, 2.3, 76.7}, 
 {"TUN", "Africa", "Tunisia", "2020-03-08", "", "", "", "", "", "", "", "", 
  137., 1., 0.012, 0., "", "", "tests performed", 13.89, 1.1818618*^7, 
  74.228, 32.7, 8.001, 5.075, 10849.297, 2., 318.991, 8.52, 1.1, 65.8, 
  78.687, 2.3, 76.7}, {"TUN", "Africa", "Tunisia", "2020-03-09", "", "", "", 
  "", "", "", "", "", 145., 8., 0.012, 0.001, 21., 0.002, "tests performed", 
  24.07, 1.1818618*^7, 74.228, 32.7, 8.001, 5.075, 10849.297, 2., 318.991, 
  8.52, 1.1, 65.8, 78.687, 2.3, 76.7}, {"TUN", "Africa", "Tunisia", 
  "2020-03-10", 2., 1., 0., 0., 0.169, 0.085, 0., 0., 189., 44., 0.016, 
  0.004, 23., 0.002, "tests performed", 24.07, 1.1818618*^7, 74.228, 32.7, 
  8.001, 5.075, 10849.297, 2., 318.991, 8.52, 1.1, 65.8, 78.687, 2.3, 76.7}, 
 {"TUN", "Africa", "Tunisia", "2020-03-11", 5., 3., 0., 0., 0.423, 0.254, 0., 
  0., 217., 28., 0.018, 0.002, 23., 0.002, "tests performed", 24.07, 
  1.1818618*^7, 74.228, 32.7, 8.001, 5.075, 10849.297, 2., 318.991, 8.52, 
  1.1, 65.8, 78.687, 2.3, 76.7}, {"TUN", "Africa", "Tunisia", "2020-03-12", 
  7., 2., 0., 0., 0.592, 0.169, 0., 0., 289., 72., 0.024, 0.006, 30., 0.003, 
  "tests performed", 24.07, 1.1818618*^7, 74.228, 32.7, 8.001, 5.075, 
  10849.297, 2., 318.991, 8.52, 1.1, 65.8, 78.687, 2.3, 76.7}, 
 {"TUN", "Africa", "Tunisia", "2020-03-13", 13., 6., 0., 0., 1.1, 0.508, 0., 
  0., 332., 43., 0.028, 0.004, 32., 0.003, "tests performed", 33.33, 
  1.1818618*^7, 74.228, 32.7, 8.001, 5.075, 10849.297, 2., 318.991, 8.52, 
  1.1, 65.8, 78.687, 2.3, 76.7}, {"TUN", "Africa", "Tunisia", "2020-03-14", 
  16., 3., 0., 0., 1.354, 0.254, 0., 0., 402., 70., 0.034, 0.006, 38., 0.003, 
  "tests performed", 33.33, 1.1818618*^7, 74.228, 32.7, 8.001, 5.075, 
  10849.297, 2., 318.991, 8.52, 1.1, 65.8, 78.687, 2.3, 76.7}, 
 {"TUN", "Africa", "Tunisia", "2020-03-15", 16., 0., 0., 0., 1.354, 0., 0., 
  0., "", "", "", "", "", "", "", 33.33, 1.1818618*^7, 74.228, 32.7, 8.001, 
  5.075, 10849.297, 2., 318.991, 8.52, 1.1, 65.8, 78.687, 2.3, 76.7}, 
 {"TUN", "Africa", "Tunisia", "2020-03-16", 18., 2., 0., 0., 1.523, 0.169, 
  0., 0., "", "", "", "", "", "", "", 38.89, 1.1818618*^7, 74.228, 32.7, 
  8.001, 5.075, 10849.297, 2., 318.991, 8.52, 1.1, 65.8, 78.687, 2.3, 76.7}, 
 {"TUN", "Africa", "Tunisia", "2020-03-17", 20., 2., 0., 0., 1.692, 0.169, 
  0., 0., "", "", "", "", "", "", "", 38.89, 1.1818618*^7, 74.228, 32.7, 
  8.001, 5.075, 10849.297, 2., 318.991, 8.52, 1.1, 65.8, 78.687, 2.3, 76.7}, 
 {"TUN", "Africa", "Tunisia", "2020-03-18", 24., 4., 0., 0., 2.031, 0.338, 
  0., 0., "", "", "", "", "", "", "", 48.15, 1.1818618*^7, 74.228, 32.7, 
  8.001, 5.075, 10849.297, 2., 318.991, 8.52, 1.1, 65.8, 78.687, 2.3, 76.7}, 
 {"TUN", "Africa", "Tunisia", "2020-03-19", 29., 5., 0., 0., 2.454, 0.423, 
  0., 0., "", "", "", "", "", "", "", 48.15, 1.1818618*^7, 74.228, 32.7, 
  8.001, 5.075, 10849.297, 2., 318.991, 8.52, 1.1, 65.8, 78.687, 2.3, 76.7}, 
 {"TUN", "Africa", "Tunisia", "2020-03-20", 39., 10., 0., 0., 3.3, 0.846, 0., 
  0., "", "", "", "", "", "", "", 77.78, 1.1818618*^7, 74.228, 32.7, 8.001, 
  5.075, 10849.297, 2., 318.991, 8.52, 1.1, 65.8, 78.687, 2.3, 76.7}, 
 {"TUN", "Africa", "Tunisia", "2020-03-21", 54., 15., 1., 1., 4.569, 1.269, 
  0.085, 0.085, "", "", "", "", "", "", "", 77.78, 1.1818618*^7, 74.228, 
  32.7, 8.001, 5.075, 10849.297, 2., 318.991, 8.52, 1.1, 65.8, 78.687, 2.3, 
  76.7}, {"TUN", "Africa", "Tunisia", "2020-03-22", 60., 6., 1., 0., 5.077, 
  0.508, 0.085, 0., "", "", "", "", "", "", "", 90.74, 1.1818618*^7, 74.228, 
  32.7, 8.001, 5.075, 10849.297, 2., 318.991, 8.52, 1.1, 65.8, 78.687, 2.3, 
  76.7}, {"TUN", "Africa", "Tunisia", "2020-03-23", 75., 15., 3., 2., 6.346, 
  1.269, 0.254, 0.169, "", "", "", "", "", "", "", 90.74, 1.1818618*^7, 
  74.228, 32.7, 8.001, 5.075, 10849.297, 2., 318.991, 8.52, 1.1, 65.8, 
  78.687, 2.3, 76.7}, {"TUN", "Africa", "Tunisia", "2020-03-24", 89., 14., 
  3., 0., 7.53, 1.185, 0.254, 0., "", "", "", "", "", "", "", 90.74, 
  1.1818618*^7, 74.228, 32.7, 8.001, 5.075, 10849.297, 2., 318.991, 8.52, 
  1.1, 65.8, 78.687, 2.3, 76.7}, {"TUN", "Africa", "Tunisia", "2020-03-25", 
  114., 25., 3., 0., 9.646, 2.115, 0.254, 0., "", "", "", "", "", "", "", 
  90.74, 1.1818618*^7, 74.228, 32.7, 8.001, 5.075, 10849.297, 2., 318.991, 
  8.52, 1.1, 65.8, 78.687, 2.3, 76.7}, {"TUN", "Africa", "Tunisia", 
  "2020-03-26", 173., 59., 5., 2., 14.638, 4.992, 0.423, 0.169, "", "", "", 
  "", "", "", "", 90.74, 1.1818618*^7, 74.228, 32.7, 8.001, 5.075, 10849.297, 
  2., 318.991, 8.52, 1.1, 65.8, 78.687, 2.3, 76.7}, 
 {"TUN", "Africa", "Tunisia", "2020-03-27", 173., 0., 5., 0., 14.638, 0., 
  0.423, 0., "", "", "", "", "", "", "", 90.74, 1.1818618*^7, 74.228, 32.7, 
  8.001, 5.075, 10849.297, 2., 318.991, 8.52, 1.1, 65.8, 78.687, 2.3, 76.7}, 
 {"TUN", "Africa", "Tunisia", "2020-03-28", 227., 54., 6., 1., 19.207, 4.569, 
  0.508, 0.085, "", "", "", "", "", "", "", 90.74, 1.1818618*^7, 74.228, 
  32.7, 8.001, 5.075, 10849.297, 2., 318.991, 8.52, 1.1, 65.8, 78.687, 2.3, 
  76.7}, {"TUN", "Africa", "Tunisia", "2020-03-29", 227., 0., 6., 0., 19.207, 
  0., 0.508, 0., "", "", "", "", "", "", "", 90.74, 1.1818618*^7, 74.228, 
  32.7, 8.001, 5.075, 10849.297, 2., 318.991, 8.52, 1.1, 65.8, 78.687, 2.3, 
  76.7}, {"TUN", "Africa", "Tunisia", "2020-03-30", 278., 51., 8., 2., 
  23.522, 4.315, 0.677, 0.169, "", "", "", "", "", "", "", 90.74, 
  1.1818618*^7, 74.228, 32.7, 8.001, 5.075, 10849.297, 2., 318.991, 8.52, 
  1.1, 65.8, 78.687, 2.3, 76.7}, {"TUN", "Africa", "Tunisia", "2020-03-31", 
  312., 34., 8., 0., 26.399, 2.877, 0.677, 0., "", "", "", "", "", "", "", 
  90.74, 1.1818618*^7, 74.228, 32.7, 8.001, 5.075, 10849.297, 2., 318.991, 
  8.52, 1.1, 65.8, 78.687, 2.3, 76.7}, {"TUN", "Africa", "Tunisia", 
  "2020-04-01", 362., 50., 9., 1., 30.63, 4.231, 0.762, 0.085, "", "", "", 
  "", "", "", "", 90.74, 1.1818618*^7, 74.228, 32.7, 8.001, 5.075, 10849.297, 
  2., 318.991, 8.52, 1.1, 65.8, 78.687, 2.3, 76.7}, 
 {"TUN", "Africa", "Tunisia", "2020-04-02", 394., 32., 10., 1., 33.337, 
  2.708, 0.846, 0.085, "", "", "", "", "", "", "", 90.74, 1.1818618*^7, 
  74.228, 32.7, 8.001, 5.075, 10849.297, 2., 318.991, 8.52, 1.1, 65.8, 
  78.687, 2.3, 76.7}, {"TUN", "Africa", "Tunisia", "2020-04-03", 455., 61., 
  13., 3., 38.499, 5.161, 1.1, 0.254, "", "", "", "", "", "", "", 90.74, 
  1.1818618*^7, 74.228, 32.7, 8.001, 5.075, 10849.297, 2., 318.991, 8.52, 
  1.1, 65.8, 78.687, 2.3, 76.7}, {"TUN", "Africa", "Tunisia", "2020-04-04", 
  455., 0., 13., 0., 38.499, 0., 1.1, 0., "", "", "", "", "", "", "", 90.74, 
  1.1818618*^7, 74.228, 32.7, 8.001, 5.075, 10849.297, 2., 318.991, 8.52, 
  1.1, 65.8, 78.687, 2.3, 76.7}, {"TUN", "Africa", "Tunisia", "2020-04-05", 
  495., 40., 18., 5., 41.883, 3.384, 1.523, 0.423, "", "", "", "", "", "", 
  "", 90.74, 1.1818618*^7, 74.228, 32.7, 8.001, 5.075, 10849.297, 2., 
  318.991, 8.52, 1.1, 65.8, 78.687, 2.3, 76.7}, 
 {"TUN", "Africa", "Tunisia", "2020-04-06", 553., 58., 19., 1., 46.791, 
  4.908, 1.608, 0.085, "", "", "", "", "", "", "", 90.74, 1.1818618*^7, 
  74.228, 32.7, 8.001, 5.075, 10849.297, 2., 318.991, 8.52, 1.1, 65.8, 
  78.687, 2.3, 76.7}, {"TUN", "Africa", "Tunisia", "2020-04-07", 574., 21., 
  22., 3., 48.567, 1.777, 1.861, 0.254, "", "", "", "", "", "", "", 90.74, 
  1.1818618*^7, 74.228, 32.7, 8.001, 5.075, 10849.297, 2., 318.991, 8.52, 
  1.1, 65.8, 78.687, 2.3, 76.7}, {"TUN", "Africa", "Tunisia", "2020-04-08", 
  596., 22., 22., 0., 50.429, 1.861, 1.861, 0., "", "", "", "", "", "", "", 
  90.74, 1.1818618*^7, 74.228, 32.7, 8.001, 5.075, 10849.297, 2., 318.991, 
  8.52, 1.1, 65.8, 78.687, 2.3, 76.7}, {"TUN", "Africa", "Tunisia", 
  "2020-04-09", 623., 27., 23., 1., 52.713, 2.285, 1.946, 0.085, "", "", "", 
  "", "", "", "", 90.74, 1.1818618*^7, 74.228, 32.7, 8.001, 5.075, 10849.297, 
  2., 318.991, 8.52, 1.1, 65.8, 78.687, 2.3, 76.7}, 
 {"TUN", "Africa", "Tunisia", "2020-04-10", 643., 20., 25., 2., 54.406, 
  1.692, 2.115, 0.169, "", "", "", "", "", "", "", 90.74, 1.1818618*^7, 
  74.228, 32.7, 8.001, 5.075, 10849.297, 2., 318.991, 8.52, 1.1, 65.8, 
  78.687, 2.3, 76.7}, {"TUN", "Africa", "Tunisia", "2020-04-11", 671., 28., 
  25., 0., 56.775, 2.369, 2.115, 0., "", "", "", "", "", "", "", 90.74, 
  1.1818618*^7, 74.228, 32.7, 8.001, 5.075, 10849.297, 2., 318.991, 8.52, 
  1.1, 65.8, 78.687, 2.3, 76.7}, {"TUN", "Africa", "Tunisia", "2020-04-12", 
  685., 14., 28., 3., 57.959, 1.185, 2.369, 0.254, "", "", "", "", "", "", 
  "", 90.74, 1.1818618*^7, 74.228, 32.7, 8.001, 5.075, 10849.297, 2., 
  318.991, 8.52, 1.1, 65.8, 78.687, 2.3, 76.7}, 
 {"TUN", "Africa", "Tunisia", "2020-04-13", 707., 22., 31., 3., 59.821, 
  1.861, 2.623, 0.254, "", "", "", "", "", "", "", 90.74, 1.1818618*^7, 
  74.228, 32.7, 8.001, 5.075, 10849.297, 2., 318.991, 8.52, 1.1, 65.8, 
  78.687, 2.3, 76.7}, {"TUN", "Africa", "Tunisia", "2020-04-14", 726., 19., 
  34., 3., 61.429, 1.608, 2.877, 0.254, "", "", "", "", "", "", "", 90.74, 
  1.1818618*^7, 74.228, 32.7, 8.001, 5.075, 10849.297, 2., 318.991, 8.52, 
  1.1, 65.8, 78.687, 2.3, 76.7}, {"TUN", "Africa", "Tunisia", "2020-04-15", 
  747., 21., 34., 0., 63.205, 1.777, 2.877, 0., "", "", "", "", "", "", "", 
  90.74, 1.1818618*^7, 74.228, 32.7, 8.001, 5.075, 10849.297, 2., 318.991, 
  8.52, 1.1, 65.8, 78.687, 2.3, 76.7}, {"TUN", "Africa", "Tunisia", 
  "2020-04-16", 780., 33., 35., 1., 65.998, 2.792, 2.961, 0.085, "", "", "", 
  "", "", "", "", 90.74, 1.1818618*^7, 74.228, 32.7, 8.001, 5.075, 10849.297, 
  2., 318.991, 8.52, 1.1, 65.8, 78.687, 2.3, 76.7}, 
 {"TUN", "Africa", "Tunisia", "2020-04-17", 822., 42., 37., 2., 69.551, 
  3.554, 3.131, 0.169, 15332., "", 1.297, "", "", "", "tests performed", 
  90.74, 1.1818618*^7, 74.228, 32.7, 8.001, 5.075, 10849.297, 2., 318.991, 
  8.52, 1.1, 65.8, 78.687, 2.3, 76.7}, {"TUN", "Africa", "Tunisia", 
  "2020-04-18", 864., 42., 37., 0., 73.105, 3.554, 3.131, 0., 16098., 766., 
  1.362, 0.065, "", "", "tests performed", 90.74, 1.1818618*^7, 74.228, 32.7, 
  8.001, 5.075, 10849.297, 2., 318.991, 8.52, 1.1, 65.8, 78.687, 2.3, 76.7}, 
 {"TUN", "Africa", "Tunisia", "2020-04-19", 866., 2., 37., 0., 73.274, 0.169, 
  3.131, 0., 17287., 1189., 1.463, 0.101, "", "", "tests performed", 90.74, 
  1.1818618*^7, 74.228, 32.7, 8.001, 5.075, 10849.297, 2., 318.991, 8.52, 
  1.1, 65.8, 78.687, 2.3, 76.7}, {"TUN", "Africa", "Tunisia", "2020-04-20", 
  879., 13., 38., 1., 74.374, 1.1, 3.215, 0.085, 18165., 878., 1.537, 0.074, 
  "", "", "tests performed", 90.74, 1.1818618*^7, 74.228, 32.7, 8.001, 5.075, 
  10849.297, 2., 318.991, 8.52, 1.1, 65.8, 78.687, 2.3, 76.7}, 
 {"TUN", "Africa", "Tunisia", "2020-04-21", 884., 5., 38., 0., 74.797, 0.423, 
  3.215, 0., 18861., 696., 1.596, 0.059, "", "", "tests performed", 90.74, 
  1.1818618*^7, 74.228, 32.7, 8.001, 5.075, 10849.297, 2., 318.991, 8.52, 
  1.1, 65.8, 78.687, 2.3, 76.7}, {"TUN", "Africa", "Tunisia", "2020-04-22", 
  901., 17., 38., 0., 76.236, 1.438, 3.215, 0., 19411., 550., 1.642, 0.047, 
  "", "", "tests performed", 90.74, 1.1818618*^7, 74.228, 32.7, 8.001, 5.075, 
  10849.297, 2., 318.991, 8.52, 1.1, 65.8, 78.687, 2.3, 76.7}, 
 {"TUN", "Africa", "Tunisia", "2020-04-23", 901., 0., 38., 0., 76.236, 0., 
  3.215, 0., 19849., 438., 1.679, 0.037, "", "", "tests performed", 90.74, 
  1.1818618*^7, 74.228, 32.7, 8.001, 5.075, 10849.297, 2., 318.991, 8.52, 
  1.1, 65.8, 78.687, 2.3, 76.7}, {"TUN", "Africa", "Tunisia", "2020-04-24", 
  918., 17., 38., 0., 77.674, 1.438, 3.215, 0., 20408., 559., 1.727, 0.047, 
  725., 0.061, "tests performed", 90.74, 1.1818618*^7, 74.228, 32.7, 8.001, 
  5.075, 10849.297, 2., 318.991, 8.52, 1.1, 65.8, 78.687, 2.3, 76.7}, 
 {"TUN", "Africa", "Tunisia", "2020-04-25", 922., 4., 38., 0., 78.013, 0.338, 
  3.215, 0., 20818., 410., 1.761, 0.035, 674., 0.057, "tests performed", 
  90.74, 1.1818618*^7, 74.228, 32.7, 8.001, 5.075, 10849.297, 2., 318.991, 
  8.52, 1.1, 65.8, 78.687, 2.3, 76.7}, {"TUN", "Africa", "Tunisia", 
  "2020-04-26", 939., 17., 38., 0., 79.451, 1.438, 3.215, 0., 21081., 263., 
  1.784, 0.022, 542., 0.046, "tests performed", 90.74, 1.1818618*^7, 74.228, 
  32.7, 8.001, 5.075, 10849.297, 2., 318.991, 8.52, 1.1, 65.8, 78.687, 2.3, 
  76.7}, {"TUN", "Africa", "Tunisia", "2020-04-27", 949., 10., 38., 0., 
  80.297, 0.846, 3.215, 0., 21477., 396., 1.817, 0.034, 473., 0.04, 
  "tests performed", 90.74, 1.1818618*^7, 74.228, 32.7, 8.001, 5.075, 
  10849.297, 2., 318.991, 8.52, 1.1, 65.8, 78.687, 2.3, 76.7}, 
 {"TUN", "Africa", "Tunisia", "2020-04-28", 967., 18., 39., 1., 81.82, 1.523, 
  3.3, 0.085, 22062., 585., 1.867, 0.049, 457., 0.039, "tests performed", 
  90.74, 1.1818618*^7, 74.228, 32.7, 8.001, 5.075, 10849.297, 2., 318.991, 
  8.52, 1.1, 65.8, 78.687, 2.3, 76.7}, {"TUN", "Africa", "Tunisia", 
  "2020-04-29", 975., 8., 40., 1., 82.497, 0.677, 3.384, 0.085, 22957., 895., 
  1.942, 0.076, 507., 0.043, "tests performed", 90.74, 1.1818618*^7, 74.228, 
  32.7, 8.001, 5.075, 10849.297, 2., 318.991, 8.52, 1.1, 65.8, 78.687, 2.3, 
  76.7}, {"TUN", "Africa", "Tunisia", "2020-04-30", 980., 5., 40., 0., 82.92, 
  0.423, 3.384, 0., 23526., 569., 1.991, 0.048, 525., 0.044, 
  "tests performed", 90.74, 1.1818618*^7, 74.228, 32.7, 8.001, 5.075, 
  10849.297, 2., 318.991, 8.52, 1.1, 65.8, 78.687, 2.3, 76.7}, 
 {"TUN", "Africa", "Tunisia", "2020-05-01", 994., 14., 40., 0., 84.105, 
  1.185, 3.384, 0., 24055., 529., 2.035, 0.045, 521., 0.044, 
  "tests performed", 90.74, 1.1818618*^7, 74.228, 32.7, 8.001, 5.075, 
  10849.297, 2., 318.991, 8.52, 1.1, 65.8, 78.687, 2.3, 76.7}, 
 {"TUN", "Africa", "Tunisia", "2020-05-02", 998., 4., 41., 1., 84.443, 0.338, 
  3.469, 0.085, 24406., 351., 2.065, 0.03, 513., 0.043, "tests performed", 
  90.74, 1.1818618*^7, 74.228, 32.7, 8.001, 5.075, 10849.297, 2., 318.991, 
  8.52, 1.1, 65.8, 78.687, 2.3, 76.7}, {"TUN", "Africa", "Tunisia", 
  "2020-05-03", 1009., 11., 42., 1., 85.374, 0.931, 3.554, 0.085, 24853., 
  447., 2.103, 0.038, 539., 0.046, "tests performed", 90.74, 1.1818618*^7, 
  74.228, 32.7, 8.001, 5.075, 10849.297, 2., 318.991, 8.52, 1.1, 65.8, 
  78.687, 2.3, 76.7}, {"TUN", "Africa", "Tunisia", "2020-05-04", 1013., 4., 
  42., 0., 85.712, 0.338, 3.554, 0., 25165., 312., 2.129, 0.026, 527., 0.045, 
  "tests performed", 87.04, 1.1818618*^7, 74.228, 32.7, 8.001, 5.075, 
  10849.297, 2., 318.991, 8.52, 1.1, 65.8, 78.687, 2.3, 76.7}, 
 {"TUN", "Africa", "Tunisia", "2020-05-05", 1018., 5., 43., 1., 86.135, 
  0.423, 3.638, 0.085, 25555., 390., 2.162, 0.033, 499., 0.042, 
  "tests performed", 87.04, 1.1818618*^7, 74.228, 32.7, 8.001, 5.075, 
  10849.297, 2., 318.991, 8.52, 1.1, 65.8, 78.687, 2.3, 76.7}, 
 {"TUN", "Africa", "Tunisia", "2020-05-06", 1022., 4., 43., 0., 86.474, 
  0.338, 3.638, 0., 25967., 412., 2.197, 0.035, 430., 0.036, 
  "tests performed", 87.04, 1.1818618*^7, 74.228, 32.7, 8.001, 5.075, 
  10849.297, 2., 318.991, 8.52, 1.1, 65.8, 78.687, 2.3, 76.7}, 
 {"TUN", "Africa", "Tunisia", "2020-05-07", 1025., 3., 43., 0., 86.728, 
  0.254, 3.638, 0., 27420., 1453., 2.32, 0.123, 556., 0.047, 
  "tests performed", 87.04, 1.1818618*^7, 74.228, 32.7, 8.001, 5.075, 
  10849.297, 2., 318.991, 8.52, 1.1, 65.8, 78.687, 2.3, 76.7}, 
 {"TUN", "Africa", "Tunisia", "2020-05-08", 1026., 1., 44., 1., 86.812, 
  0.085, 3.723, 0.085, 29297., 1877., 2.479, 0.159, 749., 0.063, 
  "tests performed", 87.04, 1.1818618*^7, 74.228, 32.7, 8.001, 5.075, 
  10849.297, 2., 318.991, 8.52, 1.1, 65.8, 78.687, 2.3, 76.7}, 
 {"TUN", "Africa", "Tunisia", "2020-05-09", 1030., 4., 45., 1., 87.151, 
  0.338, 3.808, 0.085, 32818., 3521., 2.777, 0.298, 1202., 0.102, 
  "tests performed", 87.04, 1.1818618*^7, 74.228, 32.7, 8.001, 5.075, 
  10849.297, 2., 318.991, 8.52, 1.1, 65.8, 78.687, 2.3, 76.7}, 
 {"TUN", "Africa", "Tunisia", "2020-05-10", 1032., 2., 45., 0., 87.32, 0.169, 
  3.808, 0., 33266., 448., 2.815, 0.038, 1202., 0.102, "tests performed", 
  87.04, 1.1818618*^7, 74.228, 32.7, 8.001, 5.075, 10849.297, 2., 318.991, 
  8.52, 1.1, 65.8, 78.687, 2.3, 76.7}, {"TUN", "Africa", "Tunisia", 
  "2020-05-11", 1032., 0., 45., 0., 87.32, 0., 3.808, 0., 33880., 614., 
  2.867, 0.052, 1245., 0.105, "tests performed", 87.04, 1.1818618*^7, 74.228, 
  32.7, 8.001, 5.075, 10849.297, 2., 318.991, 8.52, 1.1, 65.8, 78.687, 2.3, 
  76.7}, {"TUN", "Africa", "Tunisia", "2020-05-12", 1032., 0., 45., 0., 
  87.32, 0., 3.808, 0., 34323., 443., 2.904, 0.037, 1253., 0.106, 
  "tests performed", 87.04, 1.1818618*^7, 74.228, 32.7, 8.001, 5.075, 
  10849.297, 2., 318.991, 8.52, 1.1, 65.8, 78.687, 2.3, 76.7}, 
 {"TUN", "Africa", "Tunisia", "2020-05-13", 1032., 0., 45., 0., 87.32, 0., 
  3.808, 0., 36523., 2200., 3.09, 0.186, 1508., 0.128, "tests performed", 
  87.04, 1.1818618*^7, 74.228, 32.7, 8.001, 5.075, 10849.297, 2., 318.991, 
  8.52, 1.1, 65.8, 78.687, 2.3, 76.7}, {"TUN", "Africa", "Tunisia", 
  "2020-05-14", 1032., 0., 45., 0., 87.32, 0., 3.808, 0., 37862., 1339., 
  3.204, 0.113, 1492., 0.126, "tests performed", 87.04, 1.1818618*^7, 74.228, 
  32.7, 8.001, 5.075, 10849.297, 2., 318.991, 8.52, 1.1, 65.8, 78.687, 2.3, 
  76.7}, {"TUN", "Africa", "Tunisia", "2020-05-15", 1032., 0., 45., 0., 
  87.32, 0., 3.808, 0., 39778., 1916., 3.366, 0.162, 1497., 0.127, 
  "tests performed", 83.33, 1.1818618*^7, 74.228, 32.7, 8.001, 5.075, 
  10849.297, 2., 318.991, 8.52, 1.1, 65.8, 78.687, 2.3, 76.7}, 
 {"TUN", "Africa", "Tunisia", "2020-05-16", 1035., 3., 45., 0., 87.574, 
  0.254, 3.808, 0., 40559., 781., 3.432, 0.066, 1106., 0.094, 
  "tests performed", 83.33, 1.1818618*^7, 74.228, 32.7, 8.001, 5.075, 
  10849.297, 2., 318.991, 8.52, 1.1, 65.8, 78.687, 2.3, 76.7}, 
 {"TUN", "Africa", "Tunisia", "2020-05-17", 1035., 0., 45., 0., 87.574, 0., 
  3.808, 0., 41620., 1061., 3.522, 0.09, 1193., 0.101, "tests performed", 
  83.33, 1.1818618*^7, 74.228, 32.7, 8.001, 5.075, 10849.297, 2., 318.991, 
  8.52, 1.1, 65.8, 78.687, 2.3, 76.7}, {"TUN", "Africa", "Tunisia", 
  "2020-05-18", 1037., 2., 45., 0., 87.743, 0.169, 3.808, 0., 42489., 869., 
  3.595, 0.074, 1230., 0.104, "tests performed", 83.33, 1.1818618*^7, 74.228, 
  32.7, 8.001, 5.075, 10849.297, 2., 318.991, 8.52, 1.1, 65.8, 78.687, 2.3, 
  76.7}, {"TUN", "Africa", "Tunisia", "2020-05-19", 1043., 6., 46., 1., 
  88.251, 0.508, 3.892, 0.085, 43723., 1234., 3.7, 0.104, 1343., 0.114, 
  "tests performed", 83.33, 1.1818618*^7, 74.228, 32.7, 8.001, 5.075, 
  10849.297, 2., 318.991, 8.52, 1.1, 65.8, 78.687, 2.3, 76.7}, 
 {"TUN", "Africa", "Tunisia", "2020-05-20", 1044., 1., 47., 1., 88.335, 
  0.085, 3.977, 0.085, 45308., 1585., 3.834, 0.134, 1255., 0.106, 
  "tests performed", 83.33, 1.1818618*^7, 74.228, 32.7, 8.001, 5.075, 
  10849.297, 2., 318.991, 8.52, 1.1, 65.8, 78.687, 2.3, 76.7}, 
 {"TUN", "Africa", "Tunisia", "2020-05-21", 1045., 1., 47., 0., 88.42, 0.085, 
  3.977, 0., 46628., 1320., 3.945, 0.112, 1252., 0.106, "tests performed", 
  83.33, 1.1818618*^7, 74.228, 32.7, 8.001, 5.075, 10849.297, 2., 318.991, 
  8.52, 1.1, 65.8, 78.687, 2.3, 76.7}, {"TUN", "Africa", "Tunisia", 
  "2020-05-22", 1046., 1., 47., 0., 88.504, 0.085, 3.977, 0., 47649., 1021., 
  4.032, 0.086, 1124., 0.095, "tests performed", 83.33, 1.1818618*^7, 74.228, 
  32.7, 8.001, 5.075, 10849.297, 2., 318.991, 8.52, 1.1, 65.8, 78.687, 2.3, 
  76.7}, {"TUN", "Africa", "Tunisia", "2020-05-23", 1048., 2., 47., 0., 
  88.674, 0.169, 3.977, 0., 47816., 167., 4.046, 0.014, 1037., 0.088, 
  "tests performed", 83.33, 1.1818618*^7, 74.228, 32.7, 8.001, 5.075, 
  10849.297, 2., 318.991, 8.52, 1.1, 65.8, 78.687, 2.3, 76.7}, 
 {"TUN", "Africa", "Tunisia", "2020-05-24", 1048., 0., 48., 1., 88.674, 0., 
  4.061, 0.085, 48476., 660., 4.102, 0.056, 979., 0.083, "tests performed", 
  83.33, 1.1818618*^7, 74.228, 32.7, 8.001, 5.075, 10849.297, 2., 318.991, 
  8.52, 1.1, 65.8, 78.687, 2.3, 76.7}, {"TUN", "Africa", "Tunisia", 
  "2020-05-25", 1051., 3., 48., 0., 88.927, 0.254, 4.061, 0., 49113., 637., 
  4.156, 0.054, 946., 0.08, "tests performed", 83.33, 1.1818618*^7, 74.228, 
  32.7, 8.001, 5.075, 10849.297, 2., 318.991, 8.52, 1.1, 65.8, 78.687, 2.3, 
  76.7}, {"TUN", "Africa", "Tunisia", "2020-05-26", 1051., 0., 48., 0., 
  88.927, 0., 4.061, 0., 49951., 838., 4.226, 0.071, 890., 0.075, 
  "tests performed", 83.33, 1.1818618*^7, 74.228, 32.7, 8.001, 5.075, 
  10849.297, 2., 318.991, 8.52, 1.1, 65.8, 78.687, 2.3, 76.7}, 
 {"TUN", "Africa", "Tunisia", "2020-05-27", 1051., 0., 48., 0., 88.927, 0., 
  4.061, 0., 50380., 429., 4.263, 0.036, 725., 0.061, "tests performed", 
  83.33, 1.1818618*^7, 74.228, 32.7, 8.001, 5.075, 10849.297, 2., 318.991, 
  8.52, 1.1, 65.8, 78.687, 2.3, 76.7}, {"TUN", "Africa", "Tunisia", 
  "2020-05-28", 1051., 0., 48., 0., 88.927, 0., 4.061, 0., 51171., 791., 
  4.33, 0.067, 649., 0.055, "tests performed", 79.63, 1.1818618*^7, 74.228, 
  32.7, 8.001, 5.075, 10849.297, 2., 318.991, 8.52, 1.1, 65.8, 78.687, 2.3, 
  76.7}, {"TUN", "Africa", "Tunisia", "2020-05-29", 1068., 17., 48., 0., 
  90.366, 1.438, 4.061, 0., 51881., 710., 4.39, 0.06, 605., 0.051, 
  "tests performed", 79.63, 1.1818618*^7, 74.228, 32.7, 8.001, 5.075, 
  10849.297, 2., 318.991, 8.52, 1.1, 65.8, 78.687, 2.3, 76.7}, 
 {"TUN", "Africa", "Tunisia", "2020-05-30", 1071., 3., 48., 0., 90.62, 0.254, 
  4.061, 0., 52503., 622., 4.442, 0.053, 670., 0.057, "tests performed", 
  79.63, 1.1818618*^7, 74.228, 32.7, 8.001, 5.075, 10849.297, 2., 318.991, 
  8.52, 1.1, 65.8, 78.687, 2.3, 76.7}, {"TUN", "Africa", "Tunisia", 
  "2020-05-31", 1076., 5., 48., 0., 91.043, 0.423, 4.061, 0., 52874., 371., 
  4.474, 0.031, 628., 0.053, "tests performed", 79.63, 1.1818618*^7, 74.228, 
  32.7, 8.001, 5.075, 10849.297, 2., 318.991, 8.52, 1.1, 65.8, 78.687, 2.3, 
  76.7}, {"TUN", "Africa", "Tunisia", "2020-06-01", 1077., 1., 48., 0., 
  91.127, 0.085, 4.061, 0., 53161., 287., 4.498, 0.024, 578., 0.049, 
  "tests performed", 79.63, 1.1818618*^7, 74.228, 32.7, 8.001, 5.075, 
  10849.297, 2., 318.991, 8.52, 1.1, 65.8, 78.687, 2.3, 76.7}, 
 {"TUN", "Africa", "Tunisia", "2020-06-02", 1084., 7., 48., 0., 91.72, 0.592, 
  4.061, 0., 53539., 378., 4.53, 0.032, 513., 0.043, "tests performed", 
  79.63, 1.1818618*^7, 74.228, 32.7, 8.001, 5.075, 10849.297, 2., 318.991, 
  8.52, 1.1, 65.8, 78.687, 2.3, 76.7}, {"TUN", "Africa", "Tunisia", 
  "2020-06-03", 1086., 2., 48., 0., 91.889, 0.169, 4.061, 0., 54150., 611., 
  4.582, 0.052, 539., 0.046, "tests performed", 79.63, 1.1818618*^7, 74.228, 
  32.7, 8.001, 5.075, 10849.297, 2., 318.991, 8.52, 1.1, 65.8, 78.687, 2.3, 
  76.7}, {"TUN", "Africa", "Tunisia", "2020-06-04", 1087., 1., 49., 1., 
  91.974, 0.085, 4.146, 0.085, 54653., 503., 4.624, 0.043, 497., 0.042, 
  "tests performed", 68.52, 1.1818618*^7, 74.228, 32.7, 8.001, 5.075, 
  10849.297, 2., 318.991, 8.52, 1.1, 65.8, 78.687, 2.3, 76.7}, 
 {"TUN", "Africa", "Tunisia", "2020-06-05", 1087., 0., 49., 0., 91.974, 0., 
  4.146, 0., 55358., 705., 4.684, 0.06, 497., 0.042, "tests performed", 
  68.52, 1.1818618*^7, 74.228, 32.7, 8.001, 5.075, 10849.297, 2., 318.991, 
  8.52, 1.1, 65.8, 78.687, 2.3, 76.7}, {"TUN", "Africa", "Tunisia", 
  "2020-06-06", 1087., 0., 49., 0., 91.974, 0., 4.146, 0., 55419., 61., 
  4.689, 0.005, 417., 0.035, "tests performed", 68.52, 1.1818618*^7, 74.228, 
  32.7, 8.001, 5.075, 10849.297, 2., 318.991, 8.52, 1.1, 65.8, 78.687, 2.3, 
  76.7}, {"TUN", "Africa", "Tunisia", "2020-06-07", 1087., 0., 49., 0., 
  91.974, 0., 4.146, 0., 55579., 160., 4.703, 0.014, 386., 0.033, 
  "tests performed", 68.52, 1.1818618*^7, 74.228, 32.7, 8.001, 5.075, 
  10849.297, 2., 318.991, 8.52, 1.1, 65.8, 78.687, 2.3, 76.7}, 
 {"TUN", "Africa", "Tunisia", "2020-06-08", 1087., 0., 49., 0., 91.974, 0., 
  4.146, 0., 55891., 312., 4.729, 0.026, 390., 0.033, "tests performed", 
  29.63, 1.1818618*^7, 74.228, 32.7, 8.001, 5.075, 10849.297, 2., 318.991, 
  8.52, 1.1, 65.8, 78.687, 2.3, 76.7}, {"TUN", "Africa", "Tunisia", 
  "2020-06-09", 1087., 0., 49., 0., 91.974, 0., 4.146, 0., 56210., 319., 
  4.756, 0.027, 382., 0.032, "tests performed", 29.63, 1.1818618*^7, 74.228, 
  32.7, 8.001, 5.075, 10849.297, 2., 318.991, 8.52, 1.1, 65.8, 78.687, 2.3, 
  76.7}, {"TUN", "Africa", "Tunisia", "2020-06-10", 1087., 0., 49., 0., 
  91.974, 0., 4.146, 0., 57273., 1063., 4.846, 0.09, 446., 0.038, 
  "tests performed", 29.63, 1.1818618*^7, 74.228, 32.7, 8.001, 5.075, 
  10849.297, 2., 318.991, 8.52, 1.1, 65.8, 78.687, 2.3, 76.7}, 
 {"TUN", "Africa", "Tunisia", "2020-06-11", 1087., 0., 49., 0., 91.974, 0., 
  4.146, 0., 58770., 1497., 4.973, 0.127, 588., 0.05, "tests performed", 
  29.63, 1.1818618*^7, 74.228, 32.7, 8.001, 5.075, 10849.297, 2., 318.991, 
  8.52, 1.1, 65.8, 78.687, 2.3, 76.7}, {"TUN", "Africa", "Tunisia", 
  "2020-06-12", 1087., 0., 49., 0., 91.974, 0., 4.146, 0., 59887., 1117., 
  5.067, 0.095, 647., 0.055, "tests performed", 29.63, 1.1818618*^7, 74.228, 
  32.7, 8.001, 5.075, 10849.297, 2., 318.991, 8.52, 1.1, 65.8, 78.687, 2.3, 
  76.7}, {"TUN", "Africa", "Tunisia", "2020-06-13", 1093., 6., 49., 0., 
  92.481, 0.508, 4.146, 0., 60872., 985., 5.151, 0.083, 779., 0.066, 
  "tests performed", 29.63, 1.1818618*^7, 74.228, 32.7, 8.001, 5.075, 
  10849.297, 2., 318.991, 8.52, 1.1, 65.8, 78.687, 2.3, 76.7}, 
 {"TUN", "Africa", "Tunisia", "2020-06-14", 1094., 1., 49., 0., 92.566, 
  0.085, 4.146, 0., 61430., 558., 5.198, 0.047, 836., 0.071, 
  "tests performed", 29.63, 1.1818618*^7, 74.228, 32.7, 8.001, 5.075, 
  10849.297, 2., 318.991, 8.52, 1.1, 65.8, 78.687, 2.3, 76.7}, 
 {"TUN", "Africa", "Tunisia", "2020-06-15", 1096., 2., 49., 0., 92.735, 
  0.169, 4.146, 0., 62922., 1492., 5.324, 0.126, 1004., 0.085, 
  "tests performed", 29.63, 1.1818618*^7, 74.228, 32.7, 8.001, 5.075, 
  10849.297, 2., 318.991, 8.52, 1.1, 65.8, 78.687, 2.3, 76.7}, 
 {"TUN", "Africa", "Tunisia", "2020-06-16", 1110., 14., 49., 0., 93.92, 
  1.185, 4.146, 0., 63631., 709., 5.384, 0.06, 1060., 0.09, 
  "tests performed", 29.63, 1.1818618*^7, 74.228, 32.7, 8.001, 5.075, 
  10849.297, 2., 318.991, 8.52, 1.1, 65.8, 78.687, 2.3, 76.7}, 
 {"TUN", "Africa", "Tunisia", "2020-06-17", 1125., 15., 49., 0., 95.189, 
  1.269, 4.146, 0., 64910., 1279., 5.492, 0.108, 1091., 0.092, 
  "tests performed", 29.63, 1.1818618*^7, 74.228, 32.7, 8.001, 5.075, 
  10849.297, 2., 318.991, 8.52, 1.1, 65.8, 78.687, 2.3, 76.7}, 
 {"TUN", "Africa", "Tunisia", "2020-06-18", 1128., 3., 50., 1., 95.443, 
  0.254, 4.231, 0.085, 65515., 605., 5.543, 0.051, 964., 0.082, 
  "tests performed", 29.63, 1.1818618*^7, 74.228, 32.7, 8.001, 5.075, 
  10849.297, 2., 318.991, 8.52, 1.1, 65.8, 78.687, 2.3, 76.7}, 
 {"TUN", "Africa", "Tunisia", "2020-06-19", 1132., 4., 50., 0., 95.781, 
  0.338, 4.231, 0., 67045., 1530., 5.673, 0.129, 1023., 0.087, 
  "tests performed", 29.63, 1.1818618*^7, 74.228, 32.7, 8.001, 5.075, 
  10849.297, 2., 318.991, 8.52, 1.1, 65.8, 78.687, 2.3, 76.7}, 
 {"TUN", "Africa", "Tunisia", "2020-06-20", 1146., 14., 50., 0., 96.966, 
  1.185, 4.231, 0., 67234., 189., 5.689, 0.016, 909., 0.077, 
  "tests performed", 29.63, 1.1818618*^7, 74.228, 32.7, 8.001, 5.075, 
  10849.297, 2., 318.991, 8.52, 1.1, 65.8, 78.687, 2.3, 76.7}, 
 {"TUN", "Africa", "Tunisia", "2020-06-21", 1156., 10., 50., 0., 97.812, 
  0.846, 4.231, 0., 67456., 222., 5.708, 0.019, 861., 0.073, 
  "tests performed", 29.63, 1.1818618*^7, 74.228, 32.7, 8.001, 5.075, 
  10849.297, 2., 318.991, 8.52, 1.1, 65.8, 78.687, 2.3, 76.7}, 
 {"TUN", "Africa", "Tunisia", "2020-06-22", 1157., 1., 50., 0., 97.896, 
  0.085, 4.231, 0., 68104., 648., 5.762, 0.055, 740., 0.063, 
  "tests performed", 29.63, 1.1818618*^7, 74.228, 32.7, 8.001, 5.075, 
  10849.297, 2., 318.991, 8.52, 1.1, 65.8, 78.687, 2.3, 76.7}, 
 {"TUN", "Africa", "Tunisia", "2020-06-23", 1159., 2., 50., 0., 98.066, 
  0.169, 4.231, 0., "", "", "", "", "", "", "", 29.63, 1.1818618*^7, 74.228, 
  32.7, 8.001, 5.075, 10849.297, 2., 318.991, 8.52, 1.1, 65.8, 78.687, 2.3, 
  76.7}, {"TUN", "Africa", "Tunisia", "2020-06-24", 1159., 0., 50., 0., 
  98.066, 0., 4.231, 0., "", "", "", "", "", "", "", 29.63, 1.1818618*^7, 
  74.228, 32.7, 8.001, 5.075, 10849.297, 2., 318.991, 8.52, 1.1, 65.8, 
  78.687, 2.3, 76.7}, {"TUN", "Africa", "Tunisia", "2020-06-25", 1160., 1., 
  50., 0., 98.15, 0.085, 4.231, 0., "", "", "", "", "", "", "", 29.63, 
  1.1818618*^7, 74.228, 32.7, 8.001, 5.075, 10849.297, 2., 318.991, 8.52, 
  1.1, 65.8, 78.687, 2.3, 76.7}, {"TUN", "Africa", "Tunisia", "2020-06-26", 
  1162., 2., 50., 0., 98.319, 0.169, 4.231, 0., "", "", "", "", "", "", "", 
  29.63, 1.1818618*^7, 74.228, 32.7, 8.001, 5.075, 10849.297, 2., 318.991, 
  8.52, 1.1, 65.8, 78.687, 2.3, 76.7}, {"TUN", "Africa", "Tunisia", 
  "2020-06-27", 1164., 2., 50., 0., 98.489, 0.169, 4.231, 0., "", "", "", "", 
  "", "", "", 26.85, 1.1818618*^7, 74.228, 32.7, 8.001, 5.075, 10849.297, 2., 
  318.991, 8.52, 1.1, 65.8, 78.687, 2.3, 76.7}, 
 {"TUN", "Africa", "Tunisia", "2020-06-28", 1168., 4., 50., 0., 98.827, 
  0.338, 4.231, 0., "", "", "", "", "", "", "", 26.85, 1.1818618*^7, 74.228, 
  32.7, 8.001, 5.075, 10849.297, 2., 318.991, 8.52, 1.1, 65.8, 78.687, 2.3, 
  76.7}, {"TUN", "Africa", "Tunisia", "2020-06-29", 1169., 1., 50., 0., 
  98.912, 0.085, 4.231, 0., "", "", "", "", "", "", "", 26.85, 1.1818618*^7, 
  74.228, 32.7, 8.001, 5.075, 10849.297, 2., 318.991, 8.52, 1.1, 65.8, 
  78.687, 2.3, 76.7}, {"TUN", "Africa", "Tunisia", "2020-06-30", 1172., 3., 
  50., 0., 99.166, 0.254, 4.231, 0., "", "", "", "", "", "", "", "", 
  1.1818618*^7, 74.228, 32.7, 8.001, 5.075, 10849.297, 2., 318.991, 8.52, 
  1.1, 65.8, 78.687, 2.3, 76.7}, {"TUN", "Africa", "Tunisia", "2020-07-01", 
  1174., 2., 50., 0., 99.335, 0.169, 4.231, 0., "", "", "", "", "", "", "", 
  "", 1.1818618*^7, 74.228, 32.7, 8.001, 5.075, 10849.297, 2., 318.991, 8.52, 
  1.1, 65.8, 78.687, 2.3, 76.7}, {"TUN", "Africa", "Tunisia", "2020-07-02", 
  1175., 1., 50., 0., 99.419, 0.085, 4.231, 0., "", "", "", "", "", "", "", 
  "", 1.1818618*^7, 74.228, 32.7, 8.001, 5.075, 10849.297, 2., 318.991, 8.52, 
  1.1, 65.8, 78.687, 2.3, 76.7}, {"TUN", "Africa", "Tunisia", "2020-07-03", 
  1178., 3., 50., 0., 99.673, 0.254, 4.231, 0., "", "", "", "", "", "", "", 
  "", 1.1818618*^7, 74.228, 32.7, 8.001, 5.075, 10849.297, 2., 318.991, 8.52, 
  1.1, 65.8, 78.687, 2.3, 76.7}, {"TUN", "Africa", "Tunisia", "2020-07-04", 
  1181., 3., 50., 0., 99.927, 0.254, 4.231, 0., "", "", "", "", "", "", "", 
  "", 1.1818618*^7, 74.228, 32.7, 8.001, 5.075, 10849.297, 2., 318.991, 8.52, 
  1.1, 65.8, 78.687, 2.3, 76.7}, {"TUN", "Africa", "Tunisia", "2020-07-05", 
  1186., 5., 50., 0., 100.35, 0.423, 4.231, 0., "", "", "", "", "", "", "", 
  "", 1.1818618*^7, 74.228, 32.7, 8.001, 5.075, 10849.297, 2., 318.991, 8.52, 
  1.1, 65.8, 78.687, 2.3, 76.7}, {"TUN", "Africa", "Tunisia", "2020-07-06", 
  1188., 2., 50., 0., 100.519, 0.169, 4.231, 0., "", "", "", "", "", "", "", 
  "", 1.1818618*^7, 74.228, 32.7, 8.001, 5.075, 10849.297, 2., 318.991, 8.52, 
  1.1, 65.8, 78.687, 2.3, 76.7}, {"TUN", "Africa", "Tunisia", "2020-07-07", 
  1199., 11., 50., 0., 101.45, 0.931, 4.231, 0., "", "", "", "", "", "", "", 
  "", 1.1818618*^7, 74.228, 32.7, 8.001, 5.075, 10849.297, 2., 318.991, 8.52, 
  1.1, 65.8, 78.687, 2.3, 76.7}, {"TUN", "Africa", "Tunisia", "2020-07-08", 
  1205., 6., 50., 0., 101.958, 0.508, 4.231, 0., "", "", "", "", "", "", "", 
  "", 1.1818618*^7, 74.228, 32.7, 8.001, 5.075, 10849.297, 2., 318.991, 8.52, 
  1.1, 65.8, 78.687, 2.3, 76.7}, {"TUR", "Asia", "Turkey", "2020-03-12", 1., 
  1., 0., 0., 0.012, 0.012, 0., 0., "", "", "", "", "", "", "", 23.15, 
  8.4339067*^7, 104.914, 31.6, 8.153, 5.061, 25129.341, 0.2, 171.285, 12.13, 
  14.1, 41.1, "", 2.81, 77.69}, {"TUR", "Asia", "Turkey", "2020-03-13", 2., 
  1., 0., 0., 0.024, 0.012, 0., 0., "", "", "", "", "", "", "", 23.15, 
  8.4339067*^7, 104.914, 31.6, 8.153, 5.061, 25129.341, 0.2, 171.285, 12.13, 
  14.1, 41.1, "", 2.81, 77.69}, {"TUR", "Asia", "Turkey", "2020-03-16", 18., 
  16., 0., 0., 0.213, 0.19, 0., 0., "", "", "", "", "", "", "", 52.78, 
  8.4339067*^7, 104.914, 31.6, 8.153, 5.061, 25129.341, 0.2, 171.285, 12.13, 
  14.1, 41.1, "", 2.81, 77.69}, {"TUR", "Asia", "Turkey", "2020-03-17", 47., 
  29., 0., 0., 0.557, 0.344, 0., 0., "", "", "", "", "", "", "", 52.78, 
  8.4339067*^7, 104.914, 31.6, 8.153, 5.061, 25129.341, 0.2, 171.285, 12.13, 
  14.1, 41.1, "", 2.81, 77.69}, {"TUR", "Asia", "Turkey", "2020-03-18", 98., 
  51., 0., 0., 1.162, 0.605, 0., 0., 10018., "", 0.119, "", "", "", 
  "tests performed", 58.33, 8.4339067*^7, 104.914, 31.6, 8.153, 5.061, 
  25129.341, 0.2, 171.285, 12.13, 14.1, 41.1, "", 2.81, 77.69}, 
 {"TUR", "Asia", "Turkey", "2020-03-19", 191., 93., 1., 1., 2.265, 1.103, 
  0.012, 0.012, 11999., 1981., 0.142, 0.023, "", "", "tests performed", 
  58.33, 8.4339067*^7, 104.914, 31.6, 8.153, 5.061, 25129.341, 0.2, 171.285, 
  12.13, 14.1, 41.1, "", 2.81, 77.69}, {"TUR", "Asia", "Turkey", 
  "2020-03-20", 359., 168., 4., 3., 4.257, 1.992, 0.047, 0.036, 15655., 
  3656., 0.186, 0.043, "", "", "tests performed", 58.33, 8.4339067*^7, 
  104.914, 31.6, 8.153, 5.061, 25129.341, 0.2, 171.285, 12.13, 14.1, 41.1, 
  "", 2.81, 77.69}, {"TUR", "Asia", "Turkey", "2020-03-21", 670., 311., 9., 
  5., 7.944, 3.687, 0.107, 0.059, 18607., 2952., 0.221, 0.035, "", "", 
  "tests performed", 62.04, 8.4339067*^7, 104.914, 31.6, 8.153, 5.061, 
  25129.341, 0.2, 171.285, 12.13, 14.1, 41.1, "", 2.81, 77.69}, 
 {"TUR", "Asia", "Turkey", "2020-03-22", 947., 277., 21., 12., 11.228, 3.284, 
  0.249, 0.142, 20345., 1738., 0.241, 0.021, "", "", "tests performed", 
  62.04, 8.4339067*^7, 104.914, 31.6, 8.153, 5.061, 25129.341, 0.2, 171.285, 
  12.13, 14.1, 41.1, "", 2.81, 77.69}, {"TUR", "Asia", "Turkey", 
  "2020-03-23", 1236., 289., 30., 9., 14.655, 3.427, 0.356, 0.107, 24017., 
  3672., 0.285, 0.044, "", "", "tests performed", 62.04, 8.4339067*^7, 
  104.914, 31.6, 8.153, 5.061, 25129.341, 0.2, 171.285, 12.13, 14.1, 41.1, 
  "", 2.81, 77.69}, {"TUR", "Asia", "Turkey", "2020-03-24", 1529., 293., 37., 
  7., 18.129, 3.474, 0.439, 0.083, 27969., 3952., 0.332, 0.047, "", "", 
  "tests performed", 67.59, 8.4339067*^7, 104.914, 31.6, 8.153, 5.061, 
  25129.341, 0.2, 171.285, 12.13, 14.1, 41.1, "", 2.81, 77.69}, 
 {"TUR", "Asia", "Turkey", "2020-03-25", 1872., 343., 44., 7., 22.196, 4.067, 
  0.522, 0.083, 33004., 5035., 0.391, 0.06, 3284., 0.039, "tests performed", 
  67.59, 8.4339067*^7, 104.914, 31.6, 8.153, 5.061, 25129.341, 0.2, 171.285, 
  12.13, 14.1, 41.1, "", 2.81, 77.69}, {"TUR", "Asia", "Turkey", 
  "2020-03-26", 2433., 561., 59., 15., 28.848, 6.652, 0.7, 0.178, 40290., 
  7286., 0.478, 0.086, 4042., 0.048, "tests performed", 67.59, 8.4339067*^7, 
  104.914, 31.6, 8.153, 5.061, 25129.341, 0.2, 171.285, 12.13, 14.1, 41.1, 
  "", 2.81, 77.69}, {"TUR", "Asia", "Turkey", "2020-03-27", 3629., 1196., 
  75., 16., 43.029, 14.181, 0.889, 0.19, 47823., 7533., 0.567, 0.089, 4595., 
  0.054, "tests performed", 70.37, 8.4339067*^7, 104.914, 31.6, 8.153, 5.061, 
  25129.341, 0.2, 171.285, 12.13, 14.1, 41.1, "", 2.81, 77.69}, 
 {"TUR", "Asia", "Turkey", "2020-03-28", 5698., 2069., 92., 17., 67.561, 
  24.532, 1.091, 0.202, 55464., 7641., 0.658, 0.091, 5265., 0.062, 
  "tests performed", 75.93, 8.4339067*^7, 104.914, 31.6, 8.153, 5.061, 
  25129.341, 0.2, 171.285, 12.13, 14.1, 41.1, "", 2.81, 77.69}, 
 {"TUR", "Asia", "Turkey", "2020-03-29", 7402., 1704., 108., 16., 87.765, 
  20.204, 1.281, 0.19, 65446., 9982., 0.776, 0.118, 6443., 0.076, 
  "tests performed", 75.93, 8.4339067*^7, 104.914, 31.6, 8.153, 5.061, 
  25129.341, 0.2, 171.285, 12.13, 14.1, 41.1, "", 2.81, 77.69}, 
 {"TUR", "Asia", "Turkey", "2020-03-30", 9217., 1815., 131., 23., 109.285, 
  21.52, 1.553, 0.273, 76981., 11535., 0.913, 0.137, 7566., 0.09, 
  "tests performed", 75.93, 8.4339067*^7, 104.914, 31.6, 8.153, 5.061, 
  25129.341, 0.2, 171.285, 12.13, 14.1, 41.1, "", 2.81, 77.69}, 
 {"TUR", "Asia", "Turkey", "2020-03-31", 10827., 1610., 168., 37., 128.375, 
  19.09, 1.992, 0.439, 92403., 15422., 1.096, 0.183, 9205., 0.109, 
  "tests performed", 75.93, 8.4339067*^7, 104.914, 31.6, 8.153, 5.061, 
  25129.341, 0.2, 171.285, 12.13, 14.1, 41.1, "", 2.81, 77.69}, 
 {"TUR", "Asia", "Turkey", "2020-04-01", 13531., 2704., 214., 46., 160.436, 
  32.061, 2.537, 0.545, 106799., 14396., 1.266, 0.171, 10542., 0.125, 
  "tests performed", 75.93, 8.4339067*^7, 104.914, 31.6, 8.153, 5.061, 
  25129.341, 0.2, 171.285, 12.13, 14.1, 41.1, "", 2.81, 77.69}, 
 {"TUR", "Asia", "Turkey", "2020-04-02", 15679., 2148., 277., 63., 185.904, 
  25.469, 3.284, 0.747, 125556., 18757., 1.489, 0.222, 12181., 0.144, 
  "tests performed", 75.93, 8.4339067*^7, 104.914, 31.6, 8.153, 5.061, 
  25129.341, 0.2, 171.285, 12.13, 14.1, 41.1, "", 2.81, 77.69}, 
 {"TUR", "Asia", "Turkey", "2020-04-03", 18135., 2456., 356., 79., 215.025, 
  29.121, 4.221, 0.937, 141716., 16160., 1.68, 0.192, 13413., 0.159, 
  "tests performed", 75.93, 8.4339067*^7, 104.914, 31.6, 8.153, 5.061, 
  25129.341, 0.2, 171.285, 12.13, 14.1, 41.1, "", 2.81, 77.69}, 
 {"TUR", "Asia", "Turkey", "2020-04-04", 20921., 2786., 425., 69., 248.058, 
  33.033, 5.039, 0.818, 161380., 19664., 1.913, 0.233, 15131., 0.179, 
  "tests performed", 75.93, 8.4339067*^7, 104.914, 31.6, 8.153, 5.061, 
  25129.341, 0.2, 171.285, 12.13, 14.1, 41.1, "", 2.81, 77.69}, 
 {"TUR", "Asia", "Turkey", "2020-04-05", 23934., 3013., 501., 76., 283.783, 
  35.725, 5.94, 0.901, 181445., 20065., 2.151, 0.238, 16571., 0.196, 
  "tests performed", 75.93, 8.4339067*^7, 104.914, 31.6, 8.153, 5.061, 
  25129.341, 0.2, 171.285, 12.13, 14.1, 41.1, "", 2.81, 77.69}, 
 {"TUR", "Asia", "Turkey", "2020-04-06", 27069., 3135., 574., 73., 320.954, 
  37.171, 6.806, 0.866, 202845., 21400., 2.405, 0.254, 17981., 0.213, 
  "tests performed", 75.93, 8.4339067*^7, 104.914, 31.6, 8.153, 5.061, 
  25129.341, 0.2, 171.285, 12.13, 14.1, 41.1, "", 2.81, 77.69}, 
 {"TUR", "Asia", "Turkey", "2020-04-07", 30217., 3148., 649., 75., 358.28, 
  37.326, 7.695, 0.889, 228868., 26023., 2.714, 0.309, 19495., 0.231, 
  "tests performed", 75.93, 8.4339067*^7, 104.914, 31.6, 8.153, 5.061, 
  25129.341, 0.2, 171.285, 12.13, 14.1, 41.1, "", 2.81, 77.69}, 
 {"TUR", "Asia", "Turkey", "2020-04-08", 34109., 3892., 725., 76., 404.427, 
  46.147, 8.596, 0.901, 247768., 18900., 2.938, 0.224, 20138., 0.239, 
  "tests performed", 75.93, 8.4339067*^7, 104.914, 31.6, 8.153, 5.061, 
  25129.341, 0.2, 171.285, 12.13, 14.1, 41.1, "", 2.81, 77.69}, 
 {"TUR", "Asia", "Turkey", "2020-04-09", 38226., 4117., 812., 87., 453.242, 
  48.815, 9.628, 1.032, 276338., 28570., 3.277, 0.339, 21540., 0.255, 
  "tests performed", 75.93, 8.4339067*^7, 104.914, 31.6, 8.153, 5.061, 
  25129.341, 0.2, 171.285, 12.13, 14.1, 41.1, "", 2.81, 77.69}, 
 {"TUR", "Asia", "Turkey", "2020-04-10", 42282., 4056., 908., 96., 501.334, 
  48.092, 10.766, 1.138, 307210., 30872., 3.643, 0.366, 23642., 0.28, 
  "tests performed", 75.93, 8.4339067*^7, 104.914, 31.6, 8.153, 5.061, 
  25129.341, 0.2, 171.285, 12.13, 14.1, 41.1, "", 2.81, 77.69}, 
 {"TUR", "Asia", "Turkey", "2020-04-11", 47029., 4747., 1006., 98., 557.618, 
  56.285, 11.928, 1.162, 340380., 33170., 4.036, 0.393, 25571., 0.303, 
  "tests performed", 77.78, 8.4339067*^7, 104.914, 31.6, 8.153, 5.061, 
  25129.341, 0.2, 171.285, 12.13, 14.1, 41.1, "", 2.81, 77.69}, 
 {"TUR", "Asia", "Turkey", "2020-04-12", 52167., 5138., 1101., 95., 618.539, 
  60.921, 13.054, 1.126, 376100., 35720., 4.459, 0.424, 27808., 0.33, 
  "tests performed", 77.78, 8.4339067*^7, 104.914, 31.6, 8.153, 5.061, 
  25129.341, 0.2, 171.285, 12.13, 14.1, 41.1, "", 2.81, 77.69}, 
 {"TUR", "Asia", "Turkey", "2020-04-13", 56956., 4789., 1198., 97., 675.322, 
  56.783, 14.205, 1.15, 410556., 34456., 4.868, 0.409, 29673., 0.352, 
  "tests performed", 75.93, 8.4339067*^7, 104.914, 31.6, 8.153, 5.061, 
  25129.341, 0.2, 171.285, 12.13, 14.1, 41.1, "", 2.81, 77.69}, 
 {"TUR", "Asia", "Turkey", "2020-04-14", 61049., 4093., 1296., 98., 723.852, 
  48.53, 15.367, 1.162, 443626., 33070., 5.26, 0.392, 30680., 0.364, 
  "tests performed", 75.93, 8.4339067*^7, 104.914, 31.6, 8.153, 5.061, 
  25129.341, 0.2, 171.285, 12.13, 14.1, 41.1, "", 2.81, 77.69}, 
 {"TUR", "Asia", "Turkey", "2020-04-15", 65111., 4062., 1403., 107., 772.015, 
  48.163, 16.635, 1.269, 477716., 34090., 5.664, 0.404, 32850., 0.389, 
  "tests performed", 75.93, 8.4339067*^7, 104.914, 31.6, 8.153, 5.061, 
  25129.341, 0.2, 171.285, 12.13, 14.1, 41.1, "", 2.81, 77.69}, 
 {"TUR", "Asia", "Turkey", "2020-04-16", 69392., 4281., 1518., 115., 822.774, 
  50.759, 17.999, 1.364, 518143., 40427., 6.144, 0.479, 34544., 0.41, 
  "tests performed", 75.93, 8.4339067*^7, 104.914, 31.6, 8.153, 5.061, 
  25129.341, 0.2, 171.285, 12.13, 14.1, 41.1, "", 2.81, 77.69}, 
 {"TUR", "Asia", "Turkey", "2020-04-17", 74193., 4801., 1643., 125., 879.699, 
  56.925, 19.481, 1.482, 558413., 40270., 6.621, 0.477, 35886., 0.425, 
  "tests performed", 75.93, 8.4339067*^7, 104.914, 31.6, 8.153, 5.061, 
  25129.341, 0.2, 171.285, 12.13, 14.1, 41.1, "", 2.81, 77.69}, 
 {"TUR", "Asia", "Turkey", "2020-04-18", 78546., 4353., 1769., 126., 931.312, 
  51.613, 20.975, 1.494, 598933., 40520., 7.101, 0.48, 36936., 0.438, 
  "tests performed", 77.78, 8.4339067*^7, 104.914, 31.6, 8.153, 5.061, 
  25129.341, 0.2, 171.285, 12.13, 14.1, 41.1, "", 2.81, 77.69}, 
 {"TUR", "Asia", "Turkey", "2020-04-19", 82329., 3783., 1890., 121., 976.167, 
  44.855, 22.41, 1.435, 634277., 35344., 7.521, 0.419, 36882., 0.437, 
  "tests performed", 77.78, 8.4339067*^7, 104.914, 31.6, 8.153, 5.061, 
  25129.341, 0.2, 171.285, 12.13, 14.1, 41.1, "", 2.81, 77.69}, 
 {"TUR", "Asia", "Turkey", "2020-04-20", 86306., 3977., 2017., 127., 
  1023.322, 47.155, 23.915, 1.506, 673980., 39703., 7.991, 0.471, 37632., 
  0.446, "tests performed", 75.93, 8.4339067*^7, 104.914, 31.6, 8.153, 5.061, 
  25129.341, 0.2, 171.285, 12.13, 14.1, 41.1, "", 2.81, 77.69}, 
 {"TUR", "Asia", "Turkey", "2020-04-21", 90980., 4674., 2140., 123., 
  1078.741, 55.419, 25.374, 1.458, 713409., 39429., 8.459, 0.468, 38540., 
  0.457, "tests performed", 75.93, 8.4339067*^7, 104.914, 31.6, 8.153, 5.061, 
  25129.341, 0.2, 171.285, 12.13, 14.1, 41.1, "", 2.81, 77.69}, 
 {"TUR", "Asia", "Turkey", "2020-04-22", 95591., 4611., 2259., 119., 
  1133.413, 54.672, 26.785, 1.411, 750944., 37535., 8.904, 0.445, 39033., 
  0.463, "tests performed", 75.93, 8.4339067*^7, 104.914, 31.6, 8.153, 5.061, 
  25129.341, 0.2, 171.285, 12.13, 14.1, 41.1, "", 2.81, 77.69}, 
 {"TUR", "Asia", "Turkey", "2020-04-23", 98674., 3083., 2376., 117., 
  1169.968, 36.555, 28.172, 1.387, 791906., 40962., 9.39, 0.486, 39109., 
  0.464, "tests performed", 75.93, 8.4339067*^7, 104.914, 31.6, 8.153, 5.061, 
  25129.341, 0.2, 171.285, 12.13, 14.1, 41.1, "", 2.81, 77.69}, 
 {"TUR", "Asia", "Turkey", "2020-04-24", 101790., 3116., 2491., 115., 
  1206.914, 36.946, 29.536, 1.364, 830257., 38351., 9.844, 0.455, 38835., 
  0.46, "tests performed", 75.93, 8.4339067*^7, 104.914, 31.6, 8.153, 5.061, 
  25129.341, 0.2, 171.285, 12.13, 14.1, 41.1, "", 2.81, 77.69}, 
 {"TUR", "Asia", "Turkey", "2020-04-25", 104912., 3122., 2600., 109., 
  1243.931, 37.017, 30.828, 1.292, 868565., 38308., 10.298, 0.454, 38519., 
  0.457, "tests performed", 75.93, 8.4339067*^7, 104.914, 31.6, 8.153, 5.061, 
  25129.341, 0.2, 171.285, 12.13, 14.1, 41.1, "", 2.81, 77.69}, 
 {"TUR", "Asia", "Turkey", "2020-04-26", 107773., 2861., 2706., 106., 
  1277.854, 33.923, 32.085, 1.257, 898742., 30177., 10.656, 0.358, 37781., 
  0.448, "tests performed", 75.93, 8.4339067*^7, 104.914, 31.6, 8.153, 5.061, 
  25129.341, 0.2, 171.285, 12.13, 14.1, 41.1, "", 2.81, 77.69}, 
 {"TUR", "Asia", "Turkey", "2020-04-27", 110130., 2357., 2805., 99., 
  1305.801, 27.947, 33.259, 1.174, 918885., 20143., 10.895, 0.239, 34986., 
  0.415, "tests performed", 75.93, 8.4339067*^7, 104.914, 31.6, 8.153, 5.061, 
  25129.341, 0.2, 171.285, 12.13, 14.1, 41.1, "", 2.81, 77.69}, 
 {"TUR", "Asia", "Turkey", "2020-04-28", 112261., 2131., 2900., 95., 
  1331.068, 25.267, 34.385, 1.126, 948115., 29230., 11.242, 0.347, 33529., 
  0.398, "tests performed", 75.93, 8.4339067*^7, 104.914, 31.6, 8.153, 5.061, 
  25129.341, 0.2, 171.285, 12.13, 14.1, 41.1, "", 2.81, 77.69}, 
 {"TUR", "Asia", "Turkey", "2020-04-29", 114653., 2392., 2992., 92., 
  1359.429, 28.362, 35.476, 1.091, 991613., 43498., 11.757, 0.516, 34381., 
  0.408, "tests performed", 75.93, 8.4339067*^7, 104.914, 31.6, 8.153, 5.061, 
  25129.341, 0.2, 171.285, 12.13, 14.1, 41.1, "", 2.81, 77.69}, 
 {"TUR", "Asia", "Turkey", "2020-04-30", 117589., 2936., 3081., 89., 
  1394.241, 34.812, 36.531, 1.055, 1.033617*^6, 42004., 12.255, 0.498, 
  34530., 0.409, "tests performed", 75.93, 8.4339067*^7, 104.914, 31.6, 
  8.153, 5.061, 25129.341, 0.2, 171.285, 12.13, 14.1, 41.1, "", 2.81, 77.69}, 
 {"TUR", "Asia", "Turkey", "2020-05-01", 120204., 2615., 3174., 93., 
  1425.247, 31.006, 37.634, 1.103, 1.075048*^6, 41431., 12.747, 0.491, 
  34970., 0.415, "tests performed", 75.93, 8.4339067*^7, 104.914, 31.6, 
  8.153, 5.061, 25129.341, 0.2, 171.285, 12.13, 14.1, 41.1, "", 2.81, 77.69}, 
 {"TUR", "Asia", "Turkey", "2020-05-02", 122392., 2188., 3258., 84., 1451.19, 
  25.943, 38.63, 0.996, "", "", "", "", 33806., 0.401, "tests performed", 
  75.93, 8.4339067*^7, 104.914, 31.6, 8.153, 5.061, 25129.341, 0.2, 171.285, 
  12.13, 14.1, 41.1, "", 2.81, 77.69}, {"TUR", "Asia", "Turkey", 
  "2020-05-03", 124375., 1983., 3336., 78., 1474.702, 23.512, 39.555, 0.925, 
  1.135367*^6, "", 13.462, "", 33804., 0.401, "tests performed", 75.93, 
  8.4339067*^7, 104.914, 31.6, 8.153, 5.061, 25129.341, 0.2, 171.285, 12.13, 
  14.1, 41.1, "", 2.81, 77.69}, {"TUR", "Asia", "Turkey", "2020-05-04", 
  126045., 1670., 3397., 61., 1494.503, 19.801, 40.278, 0.723, 1.171138*^6, 
  35771., 13.886, 0.424, 36036., 0.427, "tests performed", 75.93, 
  8.4339067*^7, 104.914, 31.6, 8.153, 5.061, 25129.341, 0.2, 171.285, 12.13, 
  14.1, 41.1, "", 2.81, 77.69}, {"TUR", "Asia", "Turkey", "2020-05-05", 
  127659., 1614., 3461., 64., 1513.64, 19.137, 41.037, 0.759, 1.204421*^6, 
  33283., 14.281, 0.395, 36615., 0.434, "tests performed", 75.93, 
  8.4339067*^7, 104.914, 31.6, 8.153, 5.061, 25129.341, 0.2, 171.285, 12.13, 
  14.1, 41.1, "", 2.81, 77.69}, {"TUR", "Asia", "Turkey", "2020-05-06", 
  129491., 1832., 3520., 59., 1535.362, 21.722, 41.736, 0.7, 1.234724*^6, 
  30303., 14.64, 0.359, 34730., 0.412, "tests performed", 75.93, 
  8.4339067*^7, 104.914, 31.6, 8.153, 5.061, 25129.341, 0.2, 171.285, 12.13, 
  14.1, 41.1, "", 2.81, 77.69}, {"TUR", "Asia", "Turkey", "2020-05-07", 
  131744., 2253., 3584., 64., 1562.076, 26.714, 42.495, 0.759, 1.265119*^6, 
  30395., 15., 0.36, 33072., 0.392, "tests performed", 75.93, 8.4339067*^7, 
  104.914, 31.6, 8.153, 5.061, 25129.341, 0.2, 171.285, 12.13, 14.1, 41.1, 
  "", 2.81, 77.69}, {"TUR", "Asia", "Turkey", "2020-05-08", 133721., 1977., 
  3641., 57., 1585.517, 23.441, 43.171, 0.676, 1.298806*^6, 33687., 15.4, 
  0.399, 31965., 0.379, "tests performed", 75.93, 8.4339067*^7, 104.914, 
  31.6, 8.153, 5.061, 25129.341, 0.2, 171.285, 12.13, 14.1, 41.1, "", 2.81, 
  77.69}, {"TUR", "Asia", "Turkey", "2020-05-09", 135569., 1848., 3689., 48., 
  1607.428, 21.912, 43.74, 0.569, 1.334411*^6, 35605., 15.822, 0.422, 32743., 
  0.388, "tests performed", 75.93, 8.4339067*^7, 104.914, 31.6, 8.153, 5.061, 
  25129.341, 0.2, 171.285, 12.13, 14.1, 41.1, "", 2.81, 77.69}, 
 {"TUR", "Asia", "Turkey", "2020-05-10", 137115., 1546., 3739., 50., 
  1625.759, 18.331, 44.333, 0.593, 1.370598*^6, 36187., 16.251, 0.429, 
  33604., 0.398, "tests performed", 75.93, 8.4339067*^7, 104.914, 31.6, 
  8.153, 5.061, 25129.341, 0.2, 171.285, 12.13, 14.1, 41.1, "", 2.81, 77.69}, 
 {"TUR", "Asia", "Turkey", "2020-05-11", 138657., 1542., 3786., 47., 
  1644.042, 18.283, 44.89, 0.557, 1.40332*^6, 32722., 16.639, 0.388, 33169., 
  0.393, "tests performed", 75.93, 8.4339067*^7, 104.914, 31.6, 8.153, 5.061, 
  25129.341, 0.2, 171.285, 12.13, 14.1, 41.1, "", 2.81, 77.69}, 
 {"TUR", "Asia", "Turkey", "2020-05-12", 139771., 1114., 3841., 55., 
  1657.251, 13.209, 45.542, 0.652, 1.440671*^6, 37351., 17.082, 0.443, 
  33750., 0.4, "tests performed", 75.93, 8.4339067*^7, 104.914, 31.6, 8.153, 
  5.061, 25129.341, 0.2, 171.285, 12.13, 14.1, 41.1, "", 2.81, 77.69}, 
 {"TUR", "Asia", "Turkey", "2020-05-13", 141475., 1704., 3894., 53., 
  1677.455, 20.204, 46.171, 0.628, 1.474003*^6, 33332., 17.477, 0.395, 
  34183., 0.405, "tests performed", 75.93, 8.4339067*^7, 104.914, 31.6, 
  8.153, 5.061, 25129.341, 0.2, 171.285, 12.13, 14.1, 41.1, "", 2.81, 77.69}, 
 {"TUR", "Asia", "Turkey", "2020-05-14", 143114., 1639., 3952., 58., 
  1696.889, 19.433, 46.858, 0.688, 1.508824*^6, 34821., 17.89, 0.413, 34815., 
  0.413, "tests performed", 75.93, 8.4339067*^7, 104.914, 31.6, 8.153, 5.061, 
  25129.341, 0.2, 171.285, 12.13, 14.1, 41.1, "", 2.81, 77.69}, 
 {"TUR", "Asia", "Turkey", "2020-05-15", 144749., 1635., 4007., 55., 
  1716.275, 19.386, 47.511, 0.652, 1.547389*^6, 38565., 18.347, 0.457, 
  35512., 0.421, "tests performed", 75.93, 8.4339067*^7, 104.914, 31.6, 
  8.153, 5.061, 25129.341, 0.2, 171.285, 12.13, 14.1, 41.1, "", 2.81, 77.69}, 
 {"TUR", "Asia", "Turkey", "2020-05-16", 146457., 1708., 4055., 48., 
  1736.526, 20.252, 48.08, 0.569, 1.589625*^6, 42236., 18.848, 0.501, 36459., 
  0.432, "tests performed", 75.93, 8.4339067*^7, 104.914, 31.6, 8.153, 5.061, 
  25129.341, 0.2, 171.285, 12.13, 14.1, 41.1, "", 2.81, 77.69}, 
 {"TUR", "Asia", "Turkey", "2020-05-17", 148067., 1610., 4096., 41., 
  1755.616, 19.09, 48.566, 0.486, 1.624994*^6, 35369., 19.267, 0.419, 36342., 
  0.431, "tests performed", 75.93, 8.4339067*^7, 104.914, 31.6, 8.153, 5.061, 
  25129.341, 0.2, 171.285, 12.13, 14.1, 41.1, "", 2.81, 77.69}, 
 {"TUR", "Asia", "Turkey", "2020-05-18", 149435., 1368., 4140., 44., 
  1771.836, 16.22, 49.088, 0.522, 1.650135*^6, 25141., 19.565, 0.298, 35259., 
  0.418, "tests performed", 75.93, 8.4339067*^7, 104.914, 31.6, 8.153, 5.061, 
  25129.341, 0.2, 171.285, 12.13, 14.1, 41.1, "", 2.81, 77.69}, 
 {"TUR", "Asia", "Turkey", "2020-05-19", 150593., 1158., 4171., 31., 
  1785.566, 13.73, 49.455, 0.368, 1.675517*^6, 25382., 19.866, 0.301, 33549., 
  0.398, "tests performed", 75.93, 8.4339067*^7, 104.914, 31.6, 8.153, 5.061, 
  25129.341, 0.2, 171.285, 12.13, 14.1, 41.1, "", 2.81, 77.69}, 
 {"TUR", "Asia", "Turkey", "2020-05-20", 151615., 1022., 4199., 28., 
  1797.684, 12.118, 49.787, 0.332, 1.696355*^6, 20838., 20.114, 0.247, 
  31765., 0.377, "tests performed", 75.93, 8.4339067*^7, 104.914, 31.6, 
  8.153, 5.061, 25129.341, 0.2, 171.285, 12.13, 14.1, 41.1, "", 2.81, 77.69}, 
 {"TUR", "Asia", "Turkey", "2020-05-21", 152587., 972., 4222., 23., 1809.209, 
  11.525, 50.06, 0.273, "", "", "", "", 31872., 0.378, "tests performed", 
  75.93, 8.4339067*^7, 104.914, 31.6, 8.153, 5.061, 25129.341, 0.2, 171.285, 
  12.13, 14.1, 41.1, "", 2.81, 77.69}, {"TUR", "Asia", "Turkey", 
  "2020-05-22", 153548., 961., 4249., 27., 1820.603, 11.394, 50.38, 0.32, 
  1.767495*^6, "", 20.957, "", 31444., 0.373, "tests performed", 75.93, 
  8.4339067*^7, 104.914, 31.6, 8.153, 5.061, 25129.341, 0.2, 171.285, 12.13, 
  14.1, 41.1, "", 2.81, 77.69}, {"TUR", "Asia", "Turkey", "2020-05-23", 
  154500., 952., 4276., 27., 1831.891, 11.288, 50.7, 0.32, 1.807673*^6, 
  40178., 21.433, 0.476, 31150., 0.369, "tests performed", 75.93, 
  8.4339067*^7, 104.914, 31.6, 8.153, 5.061, 25129.341, 0.2, 171.285, 12.13, 
  14.1, 41.1, "", 2.81, 77.69}, {"TUR", "Asia", "Turkey", "2020-05-24", 
  155686., 1186., 4308., 32., 1845.954, 14.062, 51.08, 0.379, 1.832262*^6, 
  24589., 21.725, 0.292, 29610., 0.351, "tests performed", 75.93, 
  8.4339067*^7, 104.914, 31.6, 8.153, 5.061, 25129.341, 0.2, 171.285, 12.13, 
  14.1, 41.1, "", 2.81, 77.69}, {"TUR", "Asia", "Turkey", "2020-05-25", 
  156827., 1141., 4340., 32., 1859.482, 13.529, 51.459, 0.379, 1.853754*^6, 
  21492., 21.98, 0.255, 29088., 0.345, "tests performed", 75.93, 
  8.4339067*^7, 104.914, 31.6, 8.153, 5.061, 25129.341, 0.2, 171.285, 12.13, 
  14.1, 41.1, "", 2.81, 77.69}, {"TUR", "Asia", "Turkey", "2020-05-26", 
  157814., 987., 4369., 29., 1871.185, 11.703, 51.803, 0.344, 1.873607*^6, 
  19853., 22.215, 0.235, 28299., 0.336, "tests performed", 75.93, 
  8.4339067*^7, 104.914, 31.6, 8.153, 5.061, 25129.341, 0.2, 171.285, 12.13, 
  14.1, 41.1, "", 2.81, 77.69}, {"TUR", "Asia", "Turkey", "2020-05-27", 
  158762., 948., 4397., 28., 1882.425, 11.24, 52.135, 0.332, 1.89465*^6, 
  21043., 22.465, 0.25, 28328., 0.336, "tests performed", 75.93, 
  8.4339067*^7, 104.914, 31.6, 8.153, 5.061, 25129.341, 0.2, 171.285, 12.13, 
  14.1, 41.1, "", 2.81, 77.69}, {"TUR", "Asia", "Turkey", "2020-05-28", 
  159797., 1035., 4431., 34., 1894.697, 12.272, 52.538, 0.403, 1.928209*^6, 
  33559., 22.863, 0.398, 28041., 0.332, "tests performed", 75.93, 
  8.4339067*^7, 104.914, 31.6, 8.153, 5.061, 25129.341, 0.2, 171.285, 12.13, 
  14.1, 41.1, "", 2.81, 77.69}, {"TUR", "Asia", "Turkey", "2020-05-29", 
  160979., 1182., 4461., 30., 1908.712, 14.015, 52.894, 0.356, 1.964364*^6, 
  36155., 23.291, 0.429, 28124., 0.333, "tests performed", 75.93, 
  8.4339067*^7, 104.914, 31.6, 8.153, 5.061, 25129.341, 0.2, 171.285, 12.13, 
  14.1, 41.1, "", 2.81, 77.69}, {"TUR", "Asia", "Turkey", "2020-05-30", 
  162120., 1141., 4489., 28., 1922.241, 13.529, 53.226, 0.332, 2.003594*^6, 
  39230., 23.756, 0.465, 27989., 0.332, "tests performed", 75.93, 
  8.4339067*^7, 104.914, 31.6, 8.153, 5.061, 25129.341, 0.2, 171.285, 12.13, 
  14.1, 41.1, "", 2.81, 77.69}, {"TUR", "Asia", "Turkey", "2020-05-31", 
  163103., 983., 4515., 26., 1933.896, 11.655, 53.534, 0.308, 2.039194*^6, 
  35600., 24.179, 0.422, 29562., 0.351, "tests performed", 75.93, 
  8.4339067*^7, 104.914, 31.6, 8.153, 5.061, 25129.341, 0.2, 171.285, 12.13, 
  14.1, 41.1, "", 2.81, 77.69}, {"TUR", "Asia", "Turkey", "2020-06-01", 
  163942., 839., 4540., 25., 1943.844, 9.948, 53.83, 0.296, 2.070719*^6, 
  31525., 24.552, 0.374, 30995., 0.368, "tests performed", 63.89, 
  8.4339067*^7, 104.914, 31.6, 8.153, 5.061, 25129.341, 0.2, 171.285, 12.13, 
  14.1, 41.1, "", 2.81, 77.69}, {"TUR", "Asia", "Turkey", "2020-06-02", 
  164769., 827., 4563., 23., 1953.65, 9.806, 54.103, 0.273, 2.103044*^6, 
  32325., 24.936, 0.383, 32777., 0.389, "tests performed", 63.89, 
  8.4339067*^7, 104.914, 31.6, 8.153, 5.061, 25129.341, 0.2, 171.285, 12.13, 
  14.1, 41.1, "", 2.81, 77.69}, {"TUR", "Asia", "Turkey", "2020-06-03", 
  165555., 786., 4585., 22., 1962.969, 9.32, 54.364, 0.261, 2.155349*^6, 
  52305., 25.556, 0.62, 37243., 0.442, "tests performed", 63.89, 
  8.4339067*^7, 104.914, 31.6, 8.153, 5.061, 25129.341, 0.2, 171.285, 12.13, 
  14.1, 41.1, "", 2.81, 77.69}, {"TUR", "Asia", "Turkey", "2020-06-04", 
  166422., 867., 4609., 24., 1973.249, 10.28, 54.648, 0.285, 2.209583*^6, 
  54234., 26.199, 0.643, 40196., 0.477, "tests performed", 63.89, 
  8.4339067*^7, 104.914, 31.6, 8.153, 5.061, 25129.341, 0.2, 171.285, 12.13, 
  14.1, 41.1, "", 2.81, 77.69}, {"TUR", "Asia", "Turkey", "2020-06-05", 
  167410., 988., 4630., 21., 1984.964, 11.715, 54.897, 0.249, 2.267412*^6, 
  57829., 26.884, 0.686, 43293., 0.513, "tests performed", 63.89, 
  8.4339067*^7, 104.914, 31.6, 8.153, 5.061, 25129.341, 0.2, 171.285, 12.13, 
  14.1, 41.1, "", 2.81, 77.69}, {"TUR", "Asia", "Turkey", "2020-06-06", 
  168340., 930., 4648., 18., 1995.991, 11.027, 55.111, 0.213, 2.303258*^6, 
  35846., 27.31, 0.425, 42809., 0.508, "tests performed", 63.89, 
  8.4339067*^7, 104.914, 31.6, 8.153, 5.061, 25129.341, 0.2, 171.285, 12.13, 
  14.1, 41.1, "", 2.81, 77.69}, {"TUR", "Asia", "Turkey", "2020-06-07", 
  169218., 878., 4669., 21., 2006.401, 10.41, 55.36, 0.249, 2.338593*^6, 
  35335., 27.728, 0.419, 42771., 0.507, "tests performed", 63.89, 
  8.4339067*^7, 104.914, 31.6, 8.153, 5.061, 25129.341, 0.2, 171.285, 12.13, 
  14.1, 41.1, "", 2.81, 77.69}, {"TUR", "Asia", "Turkey", "2020-06-08", 
  170132., 914., 4692., 23., 2017.238, 10.837, 55.633, 0.273, 2.377954*^6, 
  39361., 28.195, 0.467, 43891., 0.52, "tests performed", 63.89, 
  8.4339067*^7, 104.914, 31.6, 8.153, 5.061, 25129.341, 0.2, 171.285, 12.13, 
  14.1, 41.1, "", 2.81, 77.69}, {"TUR", "Asia", "Turkey", "2020-06-09", 
  171121., 989., 4711., 19., 2028.965, 11.726, 55.858, 0.225, 2.415179*^6, 
  37225., 28.637, 0.441, 44591., 0.529, "tests performed", 63.89, 
  8.4339067*^7, 104.914, 31.6, 8.153, 5.061, 25129.341, 0.2, 171.285, 12.13, 
  14.1, 41.1, "", 2.81, 77.69}, {"TUR", "Asia", "Turkey", "2020-06-10", 
  172114., 993., 4729., 18., 2040.739, 11.774, 56.071, 0.213, 2.4517*^6, 
  36521., 29.07, 0.433, 42336., 0.502, "tests performed", 63.89, 
  8.4339067*^7, 104.914, 31.6, 8.153, 5.061, 25129.341, 0.2, 171.285, 12.13, 
  14.1, 41.1, "", 2.81, 77.69}, {"TUR", "Asia", "Turkey", "2020-06-11", 
  173036., 922., 4746., 17., 2051.671, 10.932, 56.273, 0.202, 2.50089*^6, 
  49190., 29.653, 0.583, 41615., 0.493, "tests performed", 63.89, 
  8.4339067*^7, 104.914, 31.6, 8.153, 5.061, 25129.341, 0.2, 171.285, 12.13, 
  14.1, 41.1, "", 2.81, 77.69}, {"TUR", "Asia", "Turkey", "2020-06-12", 
  174023., 987., 4763., 17., 2063.374, 11.703, 56.474, 0.202, "", "", "", "", 
  36284., 0.43, "tests performed", 63.89, 8.4339067*^7, 104.914, 31.6, 8.153, 
  5.061, 25129.341, 0.2, 171.285, 12.13, 14.1, 41.1, "", 2.81, 77.69}, 
 {"TUR", "Asia", "Turkey", "2020-06-13", 175218., 1195., 4778., 15., 
  2077.543, 14.169, 56.652, 0.178, 2.541903*^6, "", 30.139, "", 34092., 
  0.404, "tests performed", 63.89, 8.4339067*^7, 104.914, 31.6, 8.153, 5.061, 
  25129.341, 0.2, 171.285, 12.13, 14.1, 41.1, "", 2.81, 77.69}, 
 {"TUR", "Asia", "Turkey", "2020-06-14", 176677., 1459., 4792., 14., 
  2094.842, 17.299, 56.818, 0.166, 2.632171*^6, 90268., 31.209, 1.07, 41940., 
  0.497, "tests performed", 63.89, 8.4339067*^7, 104.914, 31.6, 8.153, 5.061, 
  25129.341, 0.2, 171.285, 12.13, 14.1, 41.1, "", 2.81, 77.69}, 
 {"TUR", "Asia", "Turkey", "2020-06-15", 178239., 1562., 4807., 15., 
  2113.362, 18.52, 56.996, 0.178, 2.674203*^6, 42032., 31.708, 0.498, 42321., 
  0.502, "tests performed", 63.89, 8.4339067*^7, 104.914, 31.6, 8.153, 5.061, 
  25129.341, 0.2, 171.285, 12.13, 14.1, 41.1, "", 2.81, 77.69}, 
 {"TUR", "Asia", "Turkey", "2020-06-16", 179831., 1592., 4825., 18., 
  2132.238, 18.876, 57.21, 0.213, 2.721003*^6, 46800., 32.263, 0.555, 43689., 
  0.518, "tests performed", 63.89, 8.4339067*^7, 104.914, 31.6, 8.153, 5.061, 
  25129.341, 0.2, 171.285, 12.13, 14.1, 41.1, "", 2.81, 77.69}, 
 {"TUR", "Asia", "Turkey", "2020-06-17", 181298., 1467., 4842., 17., 
  2149.633, 17.394, 57.411, 0.202, 2.721004*^6, 1., 32.263, 0., 38472., 
  0.456, "tests performed", 63.89, 8.4339067*^7, 104.914, 31.6, 8.153, 5.061, 
  25129.341, 0.2, 171.285, 12.13, 14.1, 41.1, "", 2.81, 77.69}, 
 {"TUR", "Asia", "Turkey", "2020-06-18", 182727., 1429., 4861., 19., 
  2166.576, 16.944, 57.636, 0.225, 2.822316*^6, 101312., 33.464, 1.201, 
  45918., 0.544, "tests performed", 63.89, 8.4339067*^7, 104.914, 31.6, 
  8.153, 5.061, 25129.341, 0.2, 171.285, 12.13, 14.1, 41.1, "", 2.81, 77.69}, 
 {"TUR", "Asia", "Turkey", "2020-06-19", 184031., 1304., 4882., 21., 
  2182.037, 15.461, 57.885, 0.249, 2.863632*^6, 41316., 33.954, 0.49, 48891., 
  0.58, "tests performed", 63.89, 8.4339067*^7, 104.914, 31.6, 8.153, 5.061, 
  25129.341, 0.2, 171.285, 12.13, 14.1, 41.1, "", 2.81, 77.69}, 
 {"TUR", "Asia", "Turkey", "2020-06-20", 185245., 1214., 4905., 23., 
  2196.432, 14.394, 58.158, 0.273, 2.904744*^6, 41112., 34.441, 0.487, 
  51834., 0.615, "tests performed", 63.89, 8.4339067*^7, 104.914, 31.6, 
  8.153, 5.061, 25129.341, 0.2, 171.285, 12.13, 14.1, 41.1, "", 2.81, 77.69}, 
 {"TUR", "Asia", "Turkey", "2020-06-21", 186493., 1248., 4927., 22., 
  2211.229, 14.797, 58.419, 0.261, 2.94524*^6, 40496., 34.921, 0.48, 44724., 
  0.53, "tests performed", 63.89, 8.4339067*^7, 104.914, 31.6, 8.153, 5.061, 
  25129.341, 0.2, 171.285, 12.13, 14.1, 41.1, "", 2.81, 77.69}, 
 {"TUR", "Asia", "Turkey", "2020-06-22", 187685., 1192., 4950., 23., 
  2225.363, 14.133, 58.692, 0.273, 2.986653*^6, 41413., 35.412, 0.491, 
  44636., 0.529, "tests performed", 63.89, 8.4339067*^7, 104.914, 31.6, 
  8.153, 5.061, 25129.341, 0.2, 171.285, 12.13, 14.1, 41.1, "", 2.81, 77.69}, 
 {"TUR", "Asia", "Turkey", "2020-06-23", 188897., 1212., 4974., 24., 
  2239.733, 14.371, 58.976, 0.285, 3.029635*^6, 42982., 35.922, 0.51, 44090., 
  0.523, "tests performed", 63.89, 8.4339067*^7, 104.914, 31.6, 8.153, 5.061, 
  25129.341, 0.2, 171.285, 12.13, 14.1, 41.1, "", 2.81, 77.69}, 
 {"TUR", "Asia", "Turkey", "2020-06-24", 190165., 1268., 5001., 27., 
  2254.768, 15.035, 59.296, 0.32, 3.083121*^6, 53486., 36.556, 0.634, 51731., 
  0.613, "tests performed", 63.89, 8.4339067*^7, 104.914, 31.6, 8.153, 5.061, 
  25129.341, 0.2, 171.285, 12.13, 14.1, 41.1, "", 2.81, 77.69}, 
 {"TUR", "Asia", "Turkey", "2020-06-25", 191657., 1492., 5025., 24., 
  2272.458, 17.69, 59.581, 0.285, 3.135424*^6, 52303., 37.176, 0.62, 44730., 
  0.53, "tests performed", 63.89, 8.4339067*^7, 104.914, 31.6, 8.153, 5.061, 
  25129.341, 0.2, 171.285, 12.13, 14.1, 41.1, "", 2.81, 77.69}, 
 {"TUR", "Asia", "Turkey", "2020-06-26", 193115., 1458., 5046., 21., 
  2289.746, 17.287, 59.83, 0.249, "", "", "", "", 42484., 0.504, 
  "tests performed", 63.89, 8.4339067*^7, 104.914, 31.6, 8.153, 5.061, 
  25129.341, 0.2, 171.285, 12.13, 14.1, 41.1, "", 2.81, 77.69}, 
 {"TUR", "Asia", "Turkey", "2020-06-27", 194511., 1396., 5065., 19., 
  2306.298, 16.552, 60.055, 0.225, 3.186622*^6, "", 37.783, "", 40268., 
  0.477, "tests performed", 63.89, 8.4339067*^7, 104.914, 31.6, 8.153, 5.061, 
  25129.341, 0.2, 171.285, 12.13, 14.1, 41.1, "", 2.81, 77.69}, 
 {"TUR", "Asia", "Turkey", "2020-06-28", 195883., 1372., 5082., 17., 
  2322.565, 16.268, 60.257, 0.202, 3.280144*^6, 93522., 38.892, 1.109, 
  47843., 0.567, "tests performed", "", 8.4339067*^7, 104.914, 31.6, 8.153, 
  5.061, 25129.341, 0.2, 171.285, 12.13, 14.1, 41.1, "", 2.81, 77.69}, 
 {"TUR", "Asia", "Turkey", "2020-06-29", 197239., 1356., 5097., 15., 
  2338.643, 16.078, 60.435, 0.178, 3.331158*^6, 51014., 39.497, 0.605, 
  49215., 0.584, "tests performed", "", 8.4339067*^7, 104.914, 31.6, 8.153, 
  5.061, 25129.341, 0.2, 171.285, 12.13, 14.1, 41.1, "", 2.81, 77.69}, 
 {"TUR", "Asia", "Turkey", "2020-06-30", 198613., 1374., 5115., 18., 
  2354.935, 16.291, 60.648, 0.213, 3.38165*^6, 50492., 40.096, 0.599, 50288., 
  0.596, "tests performed", "", 8.4339067*^7, 104.914, 31.6, 8.153, 5.061, 
  25129.341, 0.2, 171.285, 12.13, 14.1, 41.1, "", 2.81, 77.69}, 
 {"TUR", "Asia", "Turkey", "2020-07-01", 199906., 1293., 5131., 16., 
  2370.266, 15.331, 60.838, 0.19, 3.433963*^6, 52313., 40.716, 0.62, 50120., 
  0.594, "tests performed", "", 8.4339067*^7, 104.914, 31.6, 8.153, 5.061, 
  25129.341, 0.2, 171.285, 12.13, 14.1, 41.1, "", 2.81, 77.69}, 
 {"TUR", "Asia", "Turkey", "2020-07-02", 201098., 1192., 5150., 19., 
  2384.399, 14.133, 61.063, 0.225, 3.483677*^6, 49714., 41.306, 0.589, 
  49750., 0.59, "tests performed", "", 8.4339067*^7, 104.914, 31.6, 8.153, 
  5.061, 25129.341, 0.2, 171.285, 12.13, 14.1, 41.1, "", 2.81, 77.69}, 
 {"TUR", "Asia", "Turkey", "2020-07-03", 202284., 1186., 5167., 17., 
  2398.461, 14.062, 61.265, 0.202, "", "", "", "", 53264., 0.632, 
  "tests performed", "", 8.4339067*^7, 104.914, 31.6, 8.153, 5.061, 
  25129.341, 0.2, 171.285, 12.13, 14.1, 41.1, "", 2.81, 77.69}, 
 {"TUR", "Asia", "Turkey", "2020-07-04", 203456., 1172., 5186., 19., 
  2412.358, 13.896, 61.49, 0.225, 3.584066*^6, "", 42.496, "", 56778., 0.673, 
  "tests performed", "", 8.4339067*^7, 104.914, 31.6, 8.153, 5.061, 
  25129.341, 0.2, 171.285, 12.13, 14.1, 41.1, "", 2.81, 77.69}, 
 {"TUR", "Asia", "Turkey", "2020-07-05", 204610., 1154., 5206., 20., 
  2426.041, 13.683, 61.727, 0.237, "", "", "", "", 50461., 0.598, 
  "tests performed", "", 8.4339067*^7, 104.914, 31.6, 8.153, 5.061, 
  25129.341, 0.2, 171.285, 12.13, 14.1, 41.1, "", 2.81, 77.69}, 
 {"TUR", "Asia", "Turkey", "2020-07-06", 205758., 1148., 5225., 19., 
  2439.652, 13.612, 61.952, 0.225, 3.682673*^6, "", 43.665, "", 50216., 
  0.595, "tests performed", "", 8.4339067*^7, 104.914, 31.6, 8.153, 5.061, 
  25129.341, 0.2, 171.285, 12.13, 14.1, 41.1, "", 2.81, 77.69}, 
 {"TUR", "Asia", "Turkey", "2020-07-07", 206844., 1086., 5241., 16., 
  2452.529, 12.877, 62.142, 0.19, 3.733218*^6, 50545., 44.264, 0.599, 50224., 
  0.596, "tests performed", "", 8.4339067*^7, 104.914, 31.6, 8.153, 5.061, 
  25129.341, 0.2, 171.285, 12.13, 14.1, 41.1, "", 2.81, 77.69}, 
 {"TUR", "Asia", "Turkey", "2020-07-08", 207897., 1053., 5260., 19., 
  2465.014, 12.485, 62.367, 0.225, "", "", "", "", "", "", "", "", 
  8.4339067*^7, 104.914, 31.6, 8.153, 5.061, 25129.341, 0.2, 171.285, 12.13, 
  14.1, 41.1, "", 2.81, 77.69}, {"TCA", "North America", 
  "Turks and Caicos Islands", "2020-03-25", 1., 1., 0., 0., 25.828, 25.828, 
  0., 0., "", "", "", "", "", "", "", "", 38718., 37.312, "", "", "", "", "", 
  "", "", "", "", "", "", 80.22}, {"TCA", "North America", 
  "Turks and Caicos Islands", "2020-03-26", 1., 0., 0., 0., 25.828, 0., 0., 
  0., "", "", "", "", "", "", "", "", 38718., 37.312, "", "", "", "", "", "", 
  "", "", "", "", "", 80.22}, {"TCA", "North America", 
  "Turks and Caicos Islands", "2020-03-27", 2., 1., 0., 0., 51.656, 25.828, 
  0., 0., "", "", "", "", "", "", "", "", 38718., 37.312, "", "", "", "", "", 
  "", "", "", "", "", "", 80.22}, {"TCA", "North America", 
  "Turks and Caicos Islands", "2020-03-28", 2., 0., 0., 0., 51.656, 0., 0., 
  0., "", "", "", "", "", "", "", "", 38718., 37.312, "", "", "", "", "", "", 
  "", "", "", "", "", 80.22}, {"TCA", "North America", 
  "Turks and Caicos Islands", "2020-03-29", 5., 3., 0., 0., 129.139, 77.483, 
  0., 0., "", "", "", "", "", "", "", "", 38718., 37.312, "", "", "", "", "", 
  "", "", "", "", "", "", 80.22}, {"TCA", "North America", 
  "Turks and Caicos Islands", "2020-03-30", 5., 0., 0., 0., 129.139, 0., 0., 
  0., "", "", "", "", "", "", "", "", 38718., 37.312, "", "", "", "", "", "", 
  "", "", "", "", "", 80.22}, {"TCA", "North America", 
  "Turks and Caicos Islands", "2020-03-31", 5., 0., 0., 0., 129.139, 0., 0., 
  0., "", "", "", "", "", "", "", "", 38718., 37.312, "", "", "", "", "", "", 
  "", "", "", "", "", 80.22}, {"TCA", "North America", 
  "Turks and Caicos Islands", "2020-04-01", 5., 0., 0., 0., 129.139, 0., 0., 
  0., "", "", "", "", "", "", "", "", 38718., 37.312, "", "", "", "", "", "", 
  "", "", "", "", "", 80.22}, {"TCA", "North America", 
  "Turks and Caicos Islands", "2020-04-02", 5., 0., 0., 0., 129.139, 0., 0., 
  0., "", "", "", "", "", "", "", "", 38718., 37.312, "", "", "", "", "", "", 
  "", "", "", "", "", 80.22}, {"TCA", "North America", 
  "Turks and Caicos Islands", "2020-04-03", 5., 0., 0., 0., 129.139, 0., 0., 
  0., "", "", "", "", "", "", "", "", 38718., 37.312, "", "", "", "", "", "", 
  "", "", "", "", "", 80.22}, {"TCA", "North America", 
  "Turks and Caicos Islands", "2020-04-04", 5., 0., 0., 0., 129.139, 0., 0., 
  0., "", "", "", "", "", "", "", "", 38718., 37.312, "", "", "", "", "", "", 
  "", "", "", "", "", 80.22}, {"TCA", "North America", 
  "Turks and Caicos Islands", "2020-04-05", 5., 0., 0., 0., 129.139, 0., 0., 
  0., "", "", "", "", "", "", "", "", 38718., 37.312, "", "", "", "", "", "", 
  "", "", "", "", "", 80.22}, {"TCA", "North America", 
  "Turks and Caicos Islands", "2020-04-06", 5., 0., 1., 1., 129.139, 0., 
  25.828, 25.828, "", "", "", "", "", "", "", "", 38718., 37.312, "", "", "", 
  "", "", "", "", "", "", "", "", 80.22}, {"TCA", "North America", 
  "Turks and Caicos Islands", "2020-04-07", 8., 3., 1., 0., 206.622, 77.483, 
  25.828, 0., "", "", "", "", "", "", "", "", 38718., 37.312, "", "", "", "", 
  "", "", "", "", "", "", "", 80.22}, {"TCA", "North America", 
  "Turks and Caicos Islands", "2020-04-08", 8., 0., 1., 0., 206.622, 0., 
  25.828, 0., "", "", "", "", "", "", "", "", 38718., 37.312, "", "", "", "", 
  "", "", "", "", "", "", "", 80.22}, {"TCA", "North America", 
  "Turks and Caicos Islands", "2020-04-09", 8., 0., 1., 0., 206.622, 0., 
  25.828, 0., "", "", "", "", "", "", "", "", 38718., 37.312, "", "", "", "", 
  "", "", "", "", "", "", "", 80.22}, {"TCA", "North America", 
  "Turks and Caicos Islands", "2020-04-10", 8., 0., 1., 0., 206.622, 0., 
  25.828, 0., "", "", "", "", "", "", "", "", 38718., 37.312, "", "", "", "", 
  "", "", "", "", "", "", "", 80.22}, {"TCA", "North America", 
  "Turks and Caicos Islands", "2020-04-11", 9., 1., 1., 0., 232.45, 25.828, 
  25.828, 0., "", "", "", "", "", "", "", "", 38718., 37.312, "", "", "", "", 
  "", "", "", "", "", "", "", 80.22}, {"TCA", "North America", 
  "Turks and Caicos Islands", "2020-04-12", 9., 0., 1., 0., 232.45, 0., 
  25.828, 0., "", "", "", "", "", "", "", "", 38718., 37.312, "", "", "", "", 
  "", "", "", "", "", "", "", 80.22}, {"TCA", "North America", 
  "Turks and Caicos Islands", "2020-04-13", 9., 0., 1., 0., 232.45, 0., 
  25.828, 0., "", "", "", "", "", "", "", "", 38718., 37.312, "", "", "", "", 
  "", "", "", "", "", "", "", 80.22}, {"TCA", "North America", 
  "Turks and Caicos Islands", "2020-04-14", 10., 1., 1., 0., 258.278, 25.828, 
  25.828, 0., "", "", "", "", "", "", "", "", 38718., 37.312, "", "", "", "", 
  "", "", "", "", "", "", "", 80.22}, {"TCA", "North America", 
  "Turks and Caicos Islands", "2020-04-15", 10., 0., 1., 0., 258.278, 0., 
  25.828, 0., "", "", "", "", "", "", "", "", 38718., 37.312, "", "", "", "", 
  "", "", "", "", "", "", "", 80.22}, {"TCA", "North America", 
  "Turks and Caicos Islands", "2020-04-16", 11., 1., 1., 0., 284.106, 25.828, 
  25.828, 0., "", "", "", "", "", "", "", "", 38718., 37.312, "", "", "", "", 
  "", "", "", "", "", "", "", 80.22}, {"TCA", "North America", 
  "Turks and Caicos Islands", "2020-04-17", 11., 0., 1., 0., 284.106, 0., 
  25.828, 0., "", "", "", "", "", "", "", "", 38718., 37.312, "", "", "", "", 
  "", "", "", "", "", "", "", 80.22}, {"TCA", "North America", 
  "Turks and Caicos Islands", "2020-04-18", 11., 0., 1., 0., 284.106, 0., 
  25.828, 0., "", "", "", "", "", "", "", "", 38718., 37.312, "", "", "", "", 
  "", "", "", "", "", "", "", 80.22}, {"TCA", "North America", 
  "Turks and Caicos Islands", "2020-04-19", 11., 0., 1., 0., 284.106, 0., 
  25.828, 0., "", "", "", "", "", "", "", "", 38718., 37.312, "", "", "", "", 
  "", "", "", "", "", "", "", 80.22}, {"TCA", "North America", 
  "Turks and Caicos Islands", "2020-04-20", 11., 0., 1., 0., 284.106, 0., 
  25.828, 0., "", "", "", "", "", "", "", "", 38718., 37.312, "", "", "", "", 
  "", "", "", "", "", "", "", 80.22}, {"TCA", "North America", 
  "Turks and Caicos Islands", "2020-04-21", 11., 0., 1., 0., 284.106, 0., 
  25.828, 0., "", "", "", "", "", "", "", "", 38718., 37.312, "", "", "", "", 
  "", "", "", "", "", "", "", 80.22}, {"TCA", "North America", 
  "Turks and Caicos Islands", "2020-04-22", 11., 0., 1., 0., 284.106, 0., 
  25.828, 0., "", "", "", "", "", "", "", "", 38718., 37.312, "", "", "", "", 
  "", "", "", "", "", "", "", 80.22}, {"TCA", "North America", 
  "Turks and Caicos Islands", "2020-04-23", 11., 0., 1., 0., 284.106, 0., 
  25.828, 0., "", "", "", "", "", "", "", "", 38718., 37.312, "", "", "", "", 
  "", "", "", "", "", "", "", 80.22}, {"TCA", "North America", 
  "Turks and Caicos Islands", "2020-04-24", 11., 0., 1., 0., 284.106, 0., 
  25.828, 0., "", "", "", "", "", "", "", "", 38718., 37.312, "", "", "", "", 
  "", "", "", "", "", "", "", 80.22}, {"TCA", "North America", 
  "Turks and Caicos Islands", "2020-04-25", 11., 0., 1., 0., 284.106, 0., 
  25.828, 0., "", "", "", "", "", "", "", "", 38718., 37.312, "", "", "", "", 
  "", "", "", "", "", "", "", 80.22}, {"TCA", "North America", 
  "Turks and Caicos Islands", "2020-04-26", 11., 0., 1., 0., 284.106, 0., 
  25.828, 0., "", "", "", "", "", "", "", "", 38718., 37.312, "", "", "", "", 
  "", "", "", "", "", "", "", 80.22}, {"TCA", "North America", 
  "Turks and Caicos Islands", "2020-04-27", 11., 0., 1., 0., 284.106, 0., 
  25.828, 0., "", "", "", "", "", "", "", "", 38718., 37.312, "", "", "", "", 
  "", "", "", "", "", "", "", 80.22}, {"TCA", "North America", 
  "Turks and Caicos Islands", "2020-04-28", 12., 1., 1., 0., 309.933, 25.828, 
  25.828, 0., "", "", "", "", "", "", "", "", 38718., 37.312, "", "", "", "", 
  "", "", "", "", "", "", "", 80.22}, {"TCA", "North America", 
  "Turks and Caicos Islands", "2020-04-29", 12., 0., 1., 0., 309.933, 0., 
  25.828, 0., "", "", "", "", "", "", "", "", 38718., 37.312, "", "", "", "", 
  "", "", "", "", "", "", "", 80.22}, {"TCA", "North America", 
  "Turks and Caicos Islands", "2020-04-30", 12., 0., 1., 0., 309.933, 0., 
  25.828, 0., "", "", "", "", "", "", "", "", 38718., 37.312, "", "", "", "", 
  "", "", "", "", "", "", "", 80.22}, {"TCA", "North America", 
  "Turks and Caicos Islands", "2020-05-01", 12., 0., 1., 0., 309.933, 0., 
  25.828, 0., "", "", "", "", "", "", "", "", 38718., 37.312, "", "", "", "", 
  "", "", "", "", "", "", "", 80.22}, {"TCA", "North America", 
  "Turks and Caicos Islands", "2020-05-02", 12., 0., 1., 0., 309.933, 0., 
  25.828, 0., "", "", "", "", "", "", "", "", 38718., 37.312, "", "", "", "", 
  "", "", "", "", "", "", "", 80.22}, {"TCA", "North America", 
  "Turks and Caicos Islands", "2020-05-03", 12., 0., 1., 0., 309.933, 0., 
  25.828, 0., "", "", "", "", "", "", "", "", 38718., 37.312, "", "", "", "", 
  "", "", "", "", "", "", "", 80.22}, {"TCA", "North America", 
  "Turks and Caicos Islands", "2020-05-04", 12., 0., 1., 0., 309.933, 0., 
  25.828, 0., "", "", "", "", "", "", "", "", 38718., 37.312, "", "", "", "", 
  "", "", "", "", "", "", "", 80.22}, {"TCA", "North America", 
  "Turks and Caicos Islands", "2020-05-05", 12., 0., 1., 0., 309.933, 0., 
  25.828, 0., "", "", "", "", "", "", "", "", 38718., 37.312, "", "", "", "", 
  "", "", "", "", "", "", "", 80.22}, {"TCA", "North America", 
  "Turks and Caicos Islands", "2020-05-06", 12., 0., 1., 0., 309.933, 0., 
  25.828, 0., "", "", "", "", "", "", "", "", 38718., 37.312, "", "", "", "", 
  "", "", "", "", "", "", "", 80.22}, {"TCA", "North America", 
  "Turks and Caicos Islands", "2020-05-07", 12., 0., 1., 0., 309.933, 0., 
  25.828, 0., "", "", "", "", "", "", "", "", 38718., 37.312, "", "", "", "", 
  "", "", "", "", "", "", "", 80.22}, {"TCA", "North America", 
  "Turks and Caicos Islands", "2020-05-08", 12., 0., 1., 0., 309.933, 0., 
  25.828, 0., "", "", "", "", "", "", "", "", 38718., 37.312, "", "", "", "", 
  "", "", "", "", "", "", "", 80.22}, {"TCA", "North America", 
  "Turks and Caicos Islands", "2020-05-09", 12., 0., 1., 0., 309.933, 0., 
  25.828, 0., "", "", "", "", "", "", "", "", 38718., 37.312, "", "", "", "", 
  "", "", "", "", "", "", "", 80.22}, {"TCA", "North America", 
  "Turks and Caicos Islands", "2020-05-10", 12., 0., 1., 0., 309.933, 0., 
  25.828, 0., "", "", "", "", "", "", "", "", 38718., 37.312, "", "", "", "", 
  "", "", "", "", "", "", "", 80.22}, {"TCA", "North America", 
  "Turks and Caicos Islands", "2020-05-11", 12., 0., 1., 0., 309.933, 0., 
  25.828, 0., "", "", "", "", "", "", "", "", 38718., 37.312, "", "", "", "", 
  "", "", "", "", "", "", "", 80.22}, {"TCA", "North America", 
  "Turks and Caicos Islands", "2020-05-12", 12., 0., 1., 0., 309.933, 0., 
  25.828, 0., "", "", "", "", "", "", "", "", 38718., 37.312, "", "", "", "", 
  "", "", "", "", "", "", "", 80.22}, {"TCA", "North America", 
  "Turks and Caicos Islands", "2020-05-13", 12., 0., 1., 0., 309.933, 0., 
  25.828, 0., "", "", "", "", "", "", "", "", 38718., 37.312, "", "", "", "", 
  "", "", "", "", "", "", "", 80.22}, {"TCA", "North America", 
  "Turks and Caicos Islands", "2020-05-14", 12., 0., 1., 0., 309.933, 0., 
  25.828, 0., "", "", "", "", "", "", "", "", 38718., 37.312, "", "", "", "", 
  "", "", "", "", "", "", "", 80.22}, {"TCA", "North America", 
  "Turks and Caicos Islands", "2020-05-15", 12., 0., 1., 0., 309.933, 0., 
  25.828, 0., "", "", "", "", "", "", "", "", 38718., 37.312, "", "", "", "", 
  "", "", "", "", "", "", "", 80.22}, {"TCA", "North America", 
  "Turks and Caicos Islands", "2020-05-16", 12., 0., 1., 0., 309.933, 0., 
  25.828, 0., "", "", "", "", "", "", "", "", 38718., 37.312, "", "", "", "", 
  "", "", "", "", "", "", "", 80.22}, {"TCA", "North America", 
  "Turks and Caicos Islands", "2020-05-17", 12., 0., 1., 0., 309.933, 0., 
  25.828, 0., "", "", "", "", "", "", "", "", 38718., 37.312, "", "", "", "", 
  "", "", "", "", "", "", "", 80.22}, {"TCA", "North America", 
  "Turks and Caicos Islands", "2020-05-18", 12., 0., 1., 0., 309.933, 0., 
  25.828, 0., "", "", "", "", "", "", "", "", 38718., 37.312, "", "", "", "", 
  "", "", "", "", "", "", "", 80.22}, {"TCA", "North America", 
  "Turks and Caicos Islands", "2020-05-19", 12., 0., 1., 0., 309.933, 0., 
  25.828, 0., "", "", "", "", "", "", "", "", 38718., 37.312, "", "", "", "", 
  "", "", "", "", "", "", "", 80.22}, {"TCA", "North America", 
  "Turks and Caicos Islands", "2020-05-20", 12., 0., 1., 0., 309.933, 0., 
  25.828, 0., "", "", "", "", "", "", "", "", 38718., 37.312, "", "", "", "", 
  "", "", "", "", "", "", "", 80.22}, {"TCA", "North America", 
  "Turks and Caicos Islands", "2020-05-21", 12., 0., 1., 0., 309.933, 0., 
  25.828, 0., "", "", "", "", "", "", "", "", 38718., 37.312, "", "", "", "", 
  "", "", "", "", "", "", "", 80.22}, {"TCA", "North America", 
  "Turks and Caicos Islands", "2020-05-22", 12., 0., 1., 0., 309.933, 0., 
  25.828, 0., "", "", "", "", "", "", "", "", 38718., 37.312, "", "", "", "", 
  "", "", "", "", "", "", "", 80.22}, {"TCA", "North America", 
  "Turks and Caicos Islands", "2020-05-23", 12., 0., 1., 0., 309.933, 0., 
  25.828, 0., "", "", "", "", "", "", "", "", 38718., 37.312, "", "", "", "", 
  "", "", "", "", "", "", "", 80.22}, {"TCA", "North America", 
  "Turks and Caicos Islands", "2020-05-24", 12., 0., 1., 0., 309.933, 0., 
  25.828, 0., "", "", "", "", "", "", "", "", 38718., 37.312, "", "", "", "", 
  "", "", "", "", "", "", "", 80.22}, {"TCA", "North America", 
  "Turks and Caicos Islands", "2020-05-25", 12., 0., 1., 0., 309.933, 0., 
  25.828, 0., "", "", "", "", "", "", "", "", 38718., 37.312, "", "", "", "", 
  "", "", "", "", "", "", "", 80.22}, {"TCA", "North America", 
  "Turks and Caicos Islands", "2020-05-26", 12., 0., 1., 0., 309.933, 0., 
  25.828, 0., "", "", "", "", "", "", "", "", 38718., 37.312, "", "", "", "", 
  "", "", "", "", "", "", "", 80.22}, {"TCA", "North America", 
  "Turks and Caicos Islands", "2020-05-27", 12., 0., 1., 0., 309.933, 0., 
  25.828, 0., "", "", "", "", "", "", "", "", 38718., 37.312, "", "", "", "", 
  "", "", "", "", "", "", "", 80.22}, {"TCA", "North America", 
  "Turks and Caicos Islands", "2020-05-28", 12., 0., 1., 0., 309.933, 0., 
  25.828, 0., "", "", "", "", "", "", "", "", 38718., 37.312, "", "", "", "", 
  "", "", "", "", "", "", "", 80.22}, {"TCA", "North America", 
  "Turks and Caicos Islands", "2020-05-29", 12., 0., 1., 0., 309.933, 0., 
  25.828, 0., "", "", "", "", "", "", "", "", 38718., 37.312, "", "", "", "", 
  "", "", "", "", "", "", "", 80.22}, {"TCA", "North America", 
  "Turks and Caicos Islands", "2020-05-30", 12., 0., 1., 0., 309.933, 0., 
  25.828, 0., "", "", "", "", "", "", "", "", 38718., 37.312, "", "", "", "", 
  "", "", "", "", "", "", "", 80.22}, {"TCA", "North America", 
  "Turks and Caicos Islands", "2020-05-31", 12., 0., 1., 0., 309.933, 0., 
  25.828, 0., "", "", "", "", "", "", "", "", 38718., 37.312, "", "", "", "", 
  "", "", "", "", "", "", "", 80.22}, {"TCA", "North America", 
  "Turks and Caicos Islands", "2020-06-01", 12., 0., 1., 0., 309.933, 0., 
  25.828, 0., "", "", "", "", "", "", "", "", 38718., 37.312, "", "", "", "", 
  "", "", "", "", "", "", "", 80.22}, {"TCA", "North America", 
  "Turks and Caicos Islands", "2020-06-02", 12., 0., 1., 0., 309.933, 0., 
  25.828, 0., "", "", "", "", "", "", "", "", 38718., 37.312, "", "", "", "", 
  "", "", "", "", "", "", "", 80.22}, {"TCA", "North America", 
  "Turks and Caicos Islands", "2020-06-03", 12., 0., 1., 0., 309.933, 0., 
  25.828, 0., "", "", "", "", "", "", "", "", 38718., 37.312, "", "", "", "", 
  "", "", "", "", "", "", "", 80.22}, {"TCA", "North America", 
  "Turks and Caicos Islands", "2020-06-04", 12., 0., 1., 0., 309.933, 0., 
  25.828, 0., "", "", "", "", "", "", "", "", 38718., 37.312, "", "", "", "", 
  "", "", "", "", "", "", "", 80.22}, {"TCA", "North America", 
  "Turks and Caicos Islands", "2020-06-05", 12., 0., 1., 0., 309.933, 0., 
  25.828, 0., "", "", "", "", "", "", "", "", 38718., 37.312, "", "", "", "", 
  "", "", "", "", "", "", "", 80.22}, {"TCA", "North America", 
  "Turks and Caicos Islands", "2020-06-06", 12., 0., 1., 0., 309.933, 0., 
  25.828, 0., "", "", "", "", "", "", "", "", 38718., 37.312, "", "", "", "", 
  "", "", "", "", "", "", "", 80.22}, {"TCA", "North America", 
  "Turks and Caicos Islands", "2020-06-07", 12., 0., 1., 0., 309.933, 0., 
  25.828, 0., "", "", "", "", "", "", "", "", 38718., 37.312, "", "", "", "", 
  "", "", "", "", "", "", "", 80.22}, {"TCA", "North America", 
  "Turks and Caicos Islands", "2020-06-08", 12., 0., 1., 0., 309.933, 0., 
  25.828, 0., "", "", "", "", "", "", "", "", 38718., 37.312, "", "", "", "", 
  "", "", "", "", "", "", "", 80.22}, {"TCA", "North America", 
  "Turks and Caicos Islands", "2020-06-09", 12., 0., 1., 0., 309.933, 0., 
  25.828, 0., "", "", "", "", "", "", "", "", 38718., 37.312, "", "", "", "", 
  "", "", "", "", "", "", "", 80.22}, {"TCA", "North America", 
  "Turks and Caicos Islands", "2020-06-10", 12., 0., 1., 0., 309.933, 0., 
  25.828, 0., "", "", "", "", "", "", "", "", 38718., 37.312, "", "", "", "", 
  "", "", "", "", "", "", "", 80.22}, {"TCA", "North America", 
  "Turks and Caicos Islands", "2020-06-11", 12., 0., 1., 0., 309.933, 0., 
  25.828, 0., "", "", "", "", "", "", "", "", 38718., 37.312, "", "", "", "", 
  "", "", "", "", "", "", "", 80.22}, {"TCA", "North America", 
  "Turks and Caicos Islands", "2020-06-12", 12., 0., 1., 0., 309.933, 0., 
  25.828, 0., "", "", "", "", "", "", "", "", 38718., 37.312, "", "", "", "", 
  "", "", "", "", "", "", "", 80.22}, {"TCA", "North America", 
  "Turks and Caicos Islands", "2020-06-13", 12., 0., 1., 0., 309.933, 0., 
  25.828, 0., "", "", "", "", "", "", "", "", 38718., 37.312, "", "", "", "", 
  "", "", "", "", "", "", "", 80.22}, {"TCA", "North America", 
  "Turks and Caicos Islands", "2020-06-14", 12., 0., 1., 0., 309.933, 0., 
  25.828, 0., "", "", "", "", "", "", "", "", 38718., 37.312, "", "", "", "", 
  "", "", "", "", "", "", "", 80.22}, {"TCA", "North America", 
  "Turks and Caicos Islands", "2020-06-15", 12., 0., 1., 0., 309.933, 0., 
  25.828, 0., "", "", "", "", "", "", "", "", 38718., 37.312, "", "", "", "", 
  "", "", "", "", "", "", "", 80.22}, {"TCA", "North America", 
  "Turks and Caicos Islands", "2020-06-16", 12., 0., 1., 0., 309.933, 0., 
  25.828, 0., "", "", "", "", "", "", "", "", 38718., 37.312, "", "", "", "", 
  "", "", "", "", "", "", "", 80.22}, {"TCA", "North America", 
  "Turks and Caicos Islands", "2020-06-17", 12., 0., 1., 0., 309.933, 0., 
  25.828, 0., "", "", "", "", "", "", "", "", 38718., 37.312, "", "", "", "", 
  "", "", "", "", "", "", "", 80.22}, {"TCA", "North America", 
  "Turks and Caicos Islands", "2020-06-18", 12., 0., 1., 0., 309.933, 0., 
  25.828, 0., "", "", "", "", "", "", "", "", 38718., 37.312, "", "", "", "", 
  "", "", "", "", "", "", "", 80.22}, {"TCA", "North America", 
  "Turks and Caicos Islands", "2020-06-19", 12., 0., 1., 0., 309.933, 0., 
  25.828, 0., "", "", "", "", "", "", "", "", 38718., 37.312, "", "", "", "", 
  "", "", "", "", "", "", "", 80.22}, {"TCA", "North America", 
  "Turks and Caicos Islands", "2020-06-20", 12., 0., 1., 0., 309.933, 0., 
  25.828, 0., "", "", "", "", "", "", "", "", 38718., 37.312, "", "", "", "", 
  "", "", "", "", "", "", "", 80.22}, {"TCA", "North America", 
  "Turks and Caicos Islands", "2020-06-21", 12., 0., 1., 0., 309.933, 0., 
  25.828, 0., "", "", "", "", "", "", "", "", 38718., 37.312, "", "", "", "", 
  "", "", "", "", "", "", "", 80.22}, {"TCA", "North America", 
  "Turks and Caicos Islands", "2020-06-22", 14., 2., 1., 0., 361.589, 51.656, 
  25.828, 0., "", "", "", "", "", "", "", "", 38718., 37.312, "", "", "", "", 
  "", "", "", "", "", "", "", 80.22}, {"TCA", "North America", 
  "Turks and Caicos Islands", "2020-06-23", 14., 0., 1., 0., 361.589, 0., 
  25.828, 0., "", "", "", "", "", "", "", "", 38718., 37.312, "", "", "", "", 
  "", "", "", "", "", "", "", 80.22}, {"TCA", "North America", 
  "Turks and Caicos Islands", "2020-06-24", 14., 0., 1., 0., 361.589, 0., 
  25.828, 0., "", "", "", "", "", "", "", "", 38718., 37.312, "", "", "", "", 
  "", "", "", "", "", "", "", 80.22}, {"TCA", "North America", 
  "Turks and Caicos Islands", "2020-06-25", 15., 1., 1., 0., 387.417, 25.828, 
  25.828, 0., "", "", "", "", "", "", "", "", 38718., 37.312, "", "", "", "", 
  "", "", "", "", "", "", "", 80.22}, {"TCA", "North America", 
  "Turks and Caicos Islands", "2020-06-26", 15., 0., 1., 0., 387.417, 0., 
  25.828, 0., "", "", "", "", "", "", "", "", 38718., 37.312, "", "", "", "", 
  "", "", "", "", "", "", "", 80.22}, {"TCA", "North America", 
  "Turks and Caicos Islands", "2020-06-27", 15., 0., 1., 0., 387.417, 0., 
  25.828, 0., "", "", "", "", "", "", "", "", 38718., 37.312, "", "", "", "", 
  "", "", "", "", "", "", "", 80.22}, {"TCA", "North America", 
  "Turks and Caicos Islands", "2020-06-28", 16., 1., 1., 0., 413.244, 25.828, 
  25.828, 0., "", "", "", "", "", "", "", "", 38718., 37.312, "", "", "", "", 
  "", "", "", "", "", "", "", 80.22}, {"TCA", "North America", 
  "Turks and Caicos Islands", "2020-06-29", 28., 12., 1., 0., 723.178, 
  309.933, 25.828, 0., "", "", "", "", "", "", "", "", 38718., 37.312, "", 
  "", "", "", "", "", "", "", "", "", "", 80.22}, 
 {"TCA", "North America", "Turks and Caicos Islands", "2020-06-30", 41., 13., 
  1., 0., 1058.939, 335.761, 25.828, 0., "", "", "", "", "", "", "", "", 
  38718., 37.312, "", "", "", "", "", "", "", "", "", "", "", 80.22}, 
 {"TCA", "North America", "Turks and Caicos Islands", "2020-07-01", 41., 0., 
  2., 1., 1058.939, 0., 51.656, 25.828, "", "", "", "", "", "", "", "", 
  38718., 37.312, "", "", "", "", "", "", "", "", "", "", "", 80.22}, 
 {"TCA", "North America", "Turks and Caicos Islands", "2020-07-02", 42., 1., 
  2., 0., 1084.767, 25.828, 51.656, 0., "", "", "", "", "", "", "", "", 
  38718., 37.312, "", "", "", "", "", "", "", "", "", "", "", 80.22}, 
 {"TCA", "North America", "Turks and Caicos Islands", "2020-07-03", 44., 2., 
  2., 0., 1136.422, 51.656, 51.656, 0., "", "", "", "", "", "", "", "", 
  38718., 37.312, "", "", "", "", "", "", "", "", "", "", "", 80.22}, 
 {"TCA", "North America", "Turks and Caicos Islands", "2020-07-04", 44., 0., 
  2., 0., 1136.422, 0., 51.656, 0., "", "", "", "", "", "", "", "", 38718., 
  37.312, "", "", "", "", "", "", "", "", "", "", "", 80.22}, 
 {"TCA", "North America", "Turks and Caicos Islands", "2020-07-05", 45., 1., 
  2., 0., 1162.25, 25.828, 51.656, 0., "", "", "", "", "", "", "", "", 
  38718., 37.312, "", "", "", "", "", "", "", "", "", "", "", 80.22}, 
 {"TCA", "North America", "Turks and Caicos Islands", "2020-07-06", 47., 2., 
  2., 0., 1213.906, 51.656, 51.656, 0., "", "", "", "", "", "", "", "", 
  38718., 37.312, "", "", "", "", "", "", "", "", "", "", "", 80.22}, 
 {"TCA", "North America", "Turks and Caicos Islands", "2020-07-07", 49., 2., 
  2., 0., 1265.561, 51.656, 51.656, 0., "", "", "", "", "", "", "", "", 
  38718., 37.312, "", "", "", "", "", "", "", "", "", "", "", 80.22}, 
 {"TCA", "North America", "Turks and Caicos Islands", "2020-07-08", 49., 0., 
  2., 0., 1265.561, 0., 51.656, 0., "", "", "", "", "", "", "", "", 38718., 
  37.312, "", "", "", "", "", "", "", "", "", "", "", 80.22}, 
 {"UGA", "Africa", "Uganda", "2020-03-22", 1., 1., 0., 0., 0.022, 0.022, 0., 
  0., "", "", "", "", "", "", "", 47.22, 4.5741*^7, 213.759, 16.4, 2.168, 
  1.308, 1697.707, 41.6, 213.333, 2.5, 3.4, 16.7, 21.222, 0.5, 63.37}, 
 {"UGA", "Africa", "Uganda", "2020-03-23", 1., 0., 0., 0., 0.022, 0., 0., 0., 
  "", "", "", "", "", "", "", 47.22, 4.5741*^7, 213.759, 16.4, 2.168, 1.308, 
  1697.707, 41.6, 213.333, 2.5, 3.4, 16.7, 21.222, 0.5, 63.37}, 
 {"UGA", "Africa", "Uganda", "2020-03-24", 9., 8., 0., 0., 0.197, 0.175, 0., 
  0., "", "", "", "", "", "", "", 47.22, 4.5741*^7, 213.759, 16.4, 2.168, 
  1.308, 1697.707, 41.6, 213.333, 2.5, 3.4, 16.7, 21.222, 0.5, 63.37}, 
 {"UGA", "Africa", "Uganda", "2020-03-25", 9., 0., 0., 0., 0.197, 0., 0., 0., 
  "", "", "", "", "", "", "", 69.44, 4.5741*^7, 213.759, 16.4, 2.168, 1.308, 
  1697.707, 41.6, 213.333, 2.5, 3.4, 16.7, 21.222, 0.5, 63.37}, 
 {"UGA", "Africa", "Uganda", "2020-03-26", 14., 5., 0., 0., 0.306, 0.109, 0., 
  0., "", "", "", "", "", "", "", 69.44, 4.5741*^7, 213.759, 16.4, 2.168, 
  1.308, 1697.707, 41.6, 213.333, 2.5, 3.4, 16.7, 21.222, 0.5, 63.37}, 
 {"UGA", "Africa", "Uganda", "2020-03-27", 14., 0., 0., 0., 0.306, 0., 0., 
  0., "", "", "", "", "", "", "", 69.44, 4.5741*^7, 213.759, 16.4, 2.168, 
  1.308, 1697.707, 41.6, 213.333, 2.5, 3.4, 16.7, 21.222, 0.5, 63.37}, 
 {"UGA", "Africa", "Uganda", "2020-03-28", 14., 0., 0., 0., 0.306, 0., 0., 
  0., "", "", "", "", "", "", "", 69.44, 4.5741*^7, 213.759, 16.4, 2.168, 
  1.308, 1697.707, 41.6, 213.333, 2.5, 3.4, 16.7, 21.222, 0.5, 63.37}, 
 {"UGA", "Africa", "Uganda", "2020-03-29", 30., 16., 0., 0., 0.656, 0.35, 0., 
  0., "", "", "", "", "", "", "", 69.44, 4.5741*^7, 213.759, 16.4, 2.168, 
  1.308, 1697.707, 41.6, 213.333, 2.5, 3.4, 16.7, 21.222, 0.5, 63.37}, 
 {"UGA", "Africa", "Uganda", "2020-03-30", 33., 3., 0., 0., 0.721, 0.066, 0., 
  0., "", "", "", "", "", "", "", 93.52, 4.5741*^7, 213.759, 16.4, 2.168, 
  1.308, 1697.707, 41.6, 213.333, 2.5, 3.4, 16.7, 21.222, 0.5, 63.37}, 
 {"UGA", "Africa", "Uganda", "2020-03-31", 33., 0., 0., 0., 0.721, 0., 0., 
  0., "", "", "", "", "", "", "", 93.52, 4.5741*^7, 213.759, 16.4, 2.168, 
  1.308, 1697.707, 41.6, 213.333, 2.5, 3.4, 16.7, 21.222, 0.5, 63.37}, 
 {"UGA", "Africa", "Uganda", "2020-04-01", 44., 11., 0., 0., 0.962, 0.24, 0., 
  0., "", "", "", "", "", "", "", 93.52, 4.5741*^7, 213.759, 16.4, 2.168, 
  1.308, 1697.707, 41.6, 213.333, 2.5, 3.4, 16.7, 21.222, 0.5, 63.37}, 
 {"UGA", "Africa", "Uganda", "2020-04-02", 44., 0., 0., 0., 0.962, 0., 0., 
  0., "", "", "", "", "", "", "", 93.52, 4.5741*^7, 213.759, 16.4, 2.168, 
  1.308, 1697.707, 41.6, 213.333, 2.5, 3.4, 16.7, 21.222, 0.5, 63.37}, 
 {"UGA", "Africa", "Uganda", "2020-04-03", 45., 1., 0., 0., 0.984, 0.022, 0., 
  0., "", "", "", "", "", "", "", 93.52, 4.5741*^7, 213.759, 16.4, 2.168, 
  1.308, 1697.707, 41.6, 213.333, 2.5, 3.4, 16.7, 21.222, 0.5, 63.37}, 
 {"UGA", "Africa", "Uganda", "2020-04-04", 48., 3., 0., 0., 1.049, 0.066, 0., 
  0., "", "", "", "", "", "", "", 93.52, 4.5741*^7, 213.759, 16.4, 2.168, 
  1.308, 1697.707, 41.6, 213.333, 2.5, 3.4, 16.7, 21.222, 0.5, 63.37}, 
 {"UGA", "Africa", "Uganda", "2020-04-05", 48., 0., 0., 0., 1.049, 0., 0., 
  0., "", "", "", "", "", "", "", 93.52, 4.5741*^7, 213.759, 16.4, 2.168, 
  1.308, 1697.707, 41.6, 213.333, 2.5, 3.4, 16.7, 21.222, 0.5, 63.37}, 
 {"UGA", "Africa", "Uganda", "2020-04-06", 52., 4., 0., 0., 1.137, 0.087, 0., 
  0., 3160., "", 0.069, "", "", "", "samples tested", 93.52, 4.5741*^7, 
  213.759, 16.4, 2.168, 1.308, 1697.707, 41.6, 213.333, 2.5, 3.4, 16.7, 
  21.222, 0.5, 63.37}, {"UGA", "Africa", "Uganda", "2020-04-07", 52., 0., 0., 
  0., 1.137, 0., 0., 0., 3310., 150., 0.072, 0.003, "", "", "samples tested", 
  93.52, 4.5741*^7, 213.759, 16.4, 2.168, 1.308, 1697.707, 41.6, 213.333, 
  2.5, 3.4, 16.7, 21.222, 0.5, 63.37}, {"UGA", "Africa", "Uganda", 
  "2020-04-08", 52., 0., 0., 0., 1.137, 0., 0., 0., 3524., 214., 0.077, 
  0.005, "", "", "samples tested", 93.52, 4.5741*^7, 213.759, 16.4, 2.168, 
  1.308, 1697.707, 41.6, 213.333, 2.5, 3.4, 16.7, 21.222, 0.5, 63.37}, 
 {"UGA", "Africa", "Uganda", "2020-04-09", 53., 1., 0., 0., 1.159, 0.022, 0., 
  0., 3862., 338., 0.084, 0.007, "", "", "samples tested", 93.52, 4.5741*^7, 
  213.759, 16.4, 2.168, 1.308, 1697.707, 41.6, 213.333, 2.5, 3.4, 16.7, 
  21.222, 0.5, 63.37}, {"UGA", "Africa", "Uganda", "2020-04-10", 53., 0., 0., 
  0., 1.159, 0., 0., 0., 4301., 439., 0.094, 0.01, "", "", "samples tested", 
  93.52, 4.5741*^7, 213.759, 16.4, 2.168, 1.308, 1697.707, 41.6, 213.333, 
  2.5, 3.4, 16.7, 21.222, 0.5, 63.37}, {"UGA", "Africa", "Uganda", 
  "2020-04-11", 53., 0., 0., 0., 1.159, 0., 0., 0., "", "", "", "", "", "", 
  "samples tested", 93.52, 4.5741*^7, 213.759, 16.4, 2.168, 1.308, 1697.707, 
  41.6, 213.333, 2.5, 3.4, 16.7, 21.222, 0.5, 63.37}, 
 {"UGA", "Africa", "Uganda", "2020-04-12", 53., 0., 0., 0., 1.159, 0., 0., 
  0., 5025., "", 0.11, "", "", "", "samples tested", 93.52, 4.5741*^7, 
  213.759, 16.4, 2.168, 1.308, 1697.707, 41.6, 213.333, 2.5, 3.4, 16.7, 
  21.222, 0.5, 63.37}, {"UGA", "Africa", "Uganda", "2020-04-13", 54., 1., 0., 
  0., 1.181, 0.022, 0., 0., 5664., 639., 0.124, 0.014, 358., 0.008, 
  "samples tested", 93.52, 4.5741*^7, 213.759, 16.4, 2.168, 1.308, 1697.707, 
  41.6, 213.333, 2.5, 3.4, 16.7, 21.222, 0.5, 63.37}, 
 {"UGA", "Africa", "Uganda", "2020-04-14", 54., 0., 0., 0., 1.181, 0., 0., 
  0., 6661., 997., 0.146, 0.022, 479., 0.01, "samples tested", 93.52, 
  4.5741*^7, 213.759, 16.4, 2.168, 1.308, 1697.707, 41.6, 213.333, 2.5, 3.4, 
  16.7, 21.222, 0.5, 63.37}, {"UGA", "Africa", "Uganda", "2020-04-15", 55., 
  1., 0., 0., 1.202, 0.022, 0., 0., 7693., 1032., 0.168, 0.023, 596., 0.013, 
  "samples tested", 93.52, 4.5741*^7, 213.759, 16.4, 2.168, 1.308, 1697.707, 
  41.6, 213.333, 2.5, 3.4, 16.7, 21.222, 0.5, 63.37}, 
 {"UGA", "Africa", "Uganda", "2020-04-16", 55., 0., 0., 0., 1.202, 0., 0., 
  0., 8855., 1162., 0.194, 0.025, 713., 0.016, "samples tested", 93.52, 
  4.5741*^7, 213.759, 16.4, 2.168, 1.308, 1697.707, 41.6, 213.333, 2.5, 3.4, 
  16.7, 21.222, 0.5, 63.37}, {"UGA", "Africa", "Uganda", "2020-04-17", 55., 
  0., 0., 0., 1.202, 0., 0., 0., 9975., 1120., 0.218, 0.024, 811., 0.018, 
  "samples tested", 93.52, 4.5741*^7, 213.759, 16.4, 2.168, 1.308, 1697.707, 
  41.6, 213.333, 2.5, 3.4, 16.7, 21.222, 0.5, 63.37}, 
 {"UGA", "Africa", "Uganda", "2020-04-18", 55., 0., 0., 0., 1.202, 0., 0., 
  0., 11101., 1126., 0.243, 0.025, 920., 0.02, "samples tested", 93.52, 
  4.5741*^7, 213.759, 16.4, 2.168, 1.308, 1697.707, 41.6, 213.333, 2.5, 3.4, 
  16.7, 21.222, 0.5, 63.37}, {"UGA", "Africa", "Uganda", "2020-04-19", 55., 
  0., 0., 0., 1.202, 0., 0., 0., 12565., 1464., 0.275, 0.032, 1077., 0.024, 
  "samples tested", 93.52, 4.5741*^7, 213.759, 16.4, 2.168, 1.308, 1697.707, 
  41.6, 213.333, 2.5, 3.4, 16.7, 21.222, 0.5, 63.37}, 
 {"UGA", "Africa", "Uganda", "2020-04-20", 55., 0., 0., 0., 1.202, 0., 0., 
  0., 13742., 1177., 0.3, 0.026, 1154., 0.025, "samples tested", 93.52, 
  4.5741*^7, 213.759, 16.4, 2.168, 1.308, 1697.707, 41.6, 213.333, 2.5, 3.4, 
  16.7, 21.222, 0.5, 63.37}, {"UGA", "Africa", "Uganda", "2020-04-21", 56., 
  1., 0., 0., 1.224, 0.022, 0., 0., 14761., 1019., 0.323, 0.022, 1157., 
  0.025, "samples tested", 93.52, 4.5741*^7, 213.759, 16.4, 2.168, 1.308, 
  1697.707, 41.6, 213.333, 2.5, 3.4, 16.7, 21.222, 0.5, 63.37}, 
 {"UGA", "Africa", "Uganda", "2020-04-22", 58., 2., 0., 0., 1.268, 0.044, 0., 
  0., 16057., 1296., 0.351, 0.028, 1195., 0.026, "samples tested", 93.52, 
  4.5741*^7, 213.759, 16.4, 2.168, 1.308, 1697.707, 41.6, 213.333, 2.5, 3.4, 
  16.7, 21.222, 0.5, 63.37}, {"UGA", "Africa", "Uganda", "2020-04-23", 61., 
  3., 0., 0., 1.334, 0.066, 0., 0., 17388., 1331., 0.38, 0.029, 1219., 0.027, 
  "samples tested", 93.52, 4.5741*^7, 213.759, 16.4, 2.168, 1.308, 1697.707, 
  41.6, 213.333, 2.5, 3.4, 16.7, 21.222, 0.5, 63.37}, 
 {"UGA", "Africa", "Uganda", "2020-04-24", 74., 13., 0., 0., 1.618, 0.284, 
  0., 0., 18921., 1533., 0.414, 0.034, 1278., 0.028, "samples tested", 93.52, 
  4.5741*^7, 213.759, 16.4, 2.168, 1.308, 1697.707, 41.6, 213.333, 2.5, 3.4, 
  16.7, 21.222, 0.5, 63.37}, {"UGA", "Africa", "Uganda", "2020-04-25", 75., 
  1., 0., 0., 1.64, 0.022, 0., 0., 20329., 1408., 0.444, 0.031, 1318., 0.029, 
  "samples tested", 93.52, 4.5741*^7, 213.759, 16.4, 2.168, 1.308, 1697.707, 
  41.6, 213.333, 2.5, 3.4, 16.7, 21.222, 0.5, 63.37}, 
 {"UGA", "Africa", "Uganda", "2020-04-26", 75., 0., 0., 0., 1.64, 0., 0., 0., 
  22318., 1989., 0.488, 0.043, 1393., 0.03, "samples tested", 93.52, 
  4.5741*^7, 213.759, 16.4, 2.168, 1.308, 1697.707, 41.6, 213.333, 2.5, 3.4, 
  16.7, 21.222, 0.5, 63.37}, {"UGA", "Africa", "Uganda", "2020-04-27", 79., 
  4., 0., 0., 1.727, 0.087, 0., 0., 24875., 2557., 0.544, 0.056, 1590., 
  0.035, "samples tested", 93.52, 4.5741*^7, 213.759, 16.4, 2.168, 1.308, 
  1697.707, 41.6, 213.333, 2.5, 3.4, 16.7, 21.222, 0.5, 63.37}, 
 {"UGA", "Africa", "Uganda", "2020-04-28", 79., 0., 0., 0., 1.727, 0., 0., 
  0., 27275., 2400., 0.596, 0.052, 1788., 0.039, "samples tested", 93.52, 
  4.5741*^7, 213.759, 16.4, 2.168, 1.308, 1697.707, 41.6, 213.333, 2.5, 3.4, 
  16.7, 21.222, 0.5, 63.37}, {"UGA", "Africa", "Uganda", "2020-04-29", 79., 
  0., 0., 0., 1.727, 0., 0., 0., 29277., 2002., 0.64, 0.044, 1889., 0.041, 
  "samples tested", 93.52, 4.5741*^7, 213.759, 16.4, 2.168, 1.308, 1697.707, 
  41.6, 213.333, 2.5, 3.4, 16.7, 21.222, 0.5, 63.37}, 
 {"UGA", "Africa", "Uganda", "2020-04-30", 81., 2., 0., 0., 1.771, 0.044, 0., 
  0., 31978., 2701., 0.699, 0.059, 2084., 0.046, "samples tested", 93.52, 
  4.5741*^7, 213.759, 16.4, 2.168, 1.308, 1697.707, 41.6, 213.333, 2.5, 3.4, 
  16.7, 21.222, 0.5, 63.37}, {"UGA", "Africa", "Uganda", "2020-05-01", 83., 
  2., 0., 0., 1.815, 0.044, 0., 0., 34432., 2454., 0.753, 0.054, 2216., 
  0.048, "samples tested", 93.52, 4.5741*^7, 213.759, 16.4, 2.168, 1.308, 
  1697.707, 41.6, 213.333, 2.5, 3.4, 16.7, 21.222, 0.5, 63.37}, 
 {"UGA", "Africa", "Uganda", "2020-05-02", 85., 2., 0., 0., 1.858, 0.044, 0., 
  0., 36916., 2484., 0.807, 0.054, 2370., 0.052, "samples tested", 93.52, 
  4.5741*^7, 213.759, 16.4, 2.168, 1.308, 1697.707, 41.6, 213.333, 2.5, 3.4, 
  16.7, 21.222, 0.5, 63.37}, {"UGA", "Africa", "Uganda", "2020-05-03", 88., 
  3., 0., 0., 1.924, 0.066, 0., 0., 39846., 2930., 0.871, 0.064, 2504., 
  0.055, "samples tested", 93.52, 4.5741*^7, 213.759, 16.4, 2.168, 1.308, 
  1697.707, 41.6, 213.333, 2.5, 3.4, 16.7, 21.222, 0.5, 63.37}, 
 {"UGA", "Africa", "Uganda", "2020-05-04", 89., 1., 0., 0., 1.946, 0.022, 0., 
  0., 42092., 2246., 0.92, 0.049, 2460., 0.054, "samples tested", 93.52, 
  4.5741*^7, 213.759, 16.4, 2.168, 1.308, 1697.707, 41.6, 213.333, 2.5, 3.4, 
  16.7, 21.222, 0.5, 63.37}, {"UGA", "Africa", "Uganda", "2020-05-05", 97., 
  8., 0., 0., 2.121, 0.175, 0., 0., 44724., 2632., 0.978, 0.058, 2493., 
  0.055, "samples tested", 93.52, 4.5741*^7, 213.759, 16.4, 2.168, 1.308, 
  1697.707, 41.6, 213.333, 2.5, 3.4, 16.7, 21.222, 0.5, 63.37}, 
 {"UGA", "Africa", "Uganda", "2020-05-06", 98., 1., 0., 0., 2.142, 0.022, 0., 
  0., 48233., 3509., 1.054, 0.077, 2708., 0.059, "samples tested", 89.81, 
  4.5741*^7, 213.759, 16.4, 2.168, 1.308, 1697.707, 41.6, 213.333, 2.5, 3.4, 
  16.7, 21.222, 0.5, 63.37}, {"UGA", "Africa", "Uganda", "2020-05-07", 98., 
  0., 0., 0., 2.142, 0., 0., 0., 52042., 3809., 1.138, 0.083, 2866., 0.063, 
  "samples tested", 89.81, 4.5741*^7, 213.759, 16.4, 2.168, 1.308, 1697.707, 
  41.6, 213.333, 2.5, 3.4, 16.7, 21.222, 0.5, 63.37}, 
 {"UGA", "Africa", "Uganda", "2020-05-08", 101., 3., 0., 0., 2.208, 0.066, 
  0., 0., 55203., 3161., 1.207, 0.069, 2967., 0.065, "samples tested", 89.81, 
  4.5741*^7, 213.759, 16.4, 2.168, 1.308, 1697.707, 41.6, 213.333, 2.5, 3.4, 
  16.7, 21.222, 0.5, 63.37}, {"UGA", "Africa", "Uganda", "2020-05-09", 101., 
  0., 0., 0., 2.208, 0., 0., 0., 57768., 2565., 1.263, 0.056, 2979., 0.065, 
  "samples tested", 89.81, 4.5741*^7, 213.759, 16.4, 2.168, 1.308, 1697.707, 
  41.6, 213.333, 2.5, 3.4, 16.7, 21.222, 0.5, 63.37}, 
 {"UGA", "Africa", "Uganda", "2020-05-10", 116., 15., 0., 0., 2.536, 0.328, 
  0., 0., 59607., 1839., 1.303, 0.04, 2823., 0.062, "samples tested", 89.81, 
  4.5741*^7, 213.759, 16.4, 2.168, 1.308, 1697.707, 41.6, 213.333, 2.5, 3.4, 
  16.7, 21.222, 0.5, 63.37}, {"UGA", "Africa", "Uganda", "2020-05-11", 121., 
  5., 0., 0., 2.645, 0.109, 0., 0., 62461., 2854., 1.366, 0.062, 2910., 
  0.064, "samples tested", 89.81, 4.5741*^7, 213.759, 16.4, 2.168, 1.308, 
  1697.707, 41.6, 213.333, 2.5, 3.4, 16.7, 21.222, 0.5, 63.37}, 
 {"UGA", "Africa", "Uganda", "2020-05-12", 122., 1., 0., 0., 2.667, 0.022, 
  0., 0., 64172., 1711., 1.403, 0.037, 2778., 0.061, "samples tested", 89.81, 
  4.5741*^7, 213.759, 16.4, 2.168, 1.308, 1697.707, 41.6, 213.333, 2.5, 3.4, 
  16.7, 21.222, 0.5, 63.37}, {"UGA", "Africa", "Uganda", "2020-05-13", 126., 
  4., 0., 0., 2.755, 0.087, 0., 0., 66276., 2104., 1.449, 0.046, 2578., 
  0.056, "samples tested", 89.81, 4.5741*^7, 213.759, 16.4, 2.168, 1.308, 
  1697.707, 41.6, 213.333, 2.5, 3.4, 16.7, 21.222, 0.5, 63.37}, 
 {"UGA", "Africa", "Uganda", "2020-05-14", 139., 13., 0., 0., 3.039, 0.284, 
  0., 0., 68172., 1896., 1.49, 0.041, 2304., 0.05, "samples tested", 89.81, 
  4.5741*^7, 213.759, 16.4, 2.168, 1.308, 1697.707, 41.6, 213.333, 2.5, 3.4, 
  16.7, 21.222, 0.5, 63.37}, {"UGA", "Africa", "Uganda", "2020-05-15", 160., 
  21., 0., 0., 3.498, 0.459, 0., 0., 70730., 2558., 1.546, 0.056, 2218., 
  0.048, "samples tested", 89.81, 4.5741*^7, 213.759, 16.4, 2.168, 1.308, 
  1697.707, 41.6, 213.333, 2.5, 3.4, 16.7, 21.222, 0.5, 63.37}, 
 {"UGA", "Africa", "Uganda", "2020-05-16", 203., 43., 0., 0., 4.438, 0.94, 
  0., 0., 72774., 2044., 1.591, 0.045, 2144., 0.047, "samples tested", 89.81, 
  4.5741*^7, 213.759, 16.4, 2.168, 1.308, 1697.707, 41.6, 213.333, 2.5, 3.4, 
  16.7, 21.222, 0.5, 63.37}, {"UGA", "Africa", "Uganda", "2020-05-17", 227., 
  24., 0., 0., 4.963, 0.525, 0., 0., "", "", "", "", 1976., 0.043, 
  "samples tested", 89.81, 4.5741*^7, 213.759, 16.4, 2.168, 1.308, 1697.707, 
  41.6, 213.333, 2.5, 3.4, 16.7, 21.222, 0.5, 63.37}, 
 {"UGA", "Africa", "Uganda", "2020-05-18", 227., 0., 0., 0., 4.963, 0., 0., 
  0., 74098., "", 1.62, "", 1662., 0.036, "samples tested", 86.11, 4.5741*^7, 
  213.759, 16.4, 2.168, 1.308, 1697.707, 41.6, 213.333, 2.5, 3.4, 16.7, 
  21.222, 0.5, 63.37}, {"UGA", "Africa", "Uganda", "2020-05-19", 260., 33., 
  0., 0., 5.684, 0.721, 0., 0., 76326., 2228., 1.669, 0.049, 1736., 0.038, 
  "samples tested", 86.11, 4.5741*^7, 213.759, 16.4, 2.168, 1.308, 1697.707, 
  41.6, 213.333, 2.5, 3.4, 16.7, 21.222, 0.5, 63.37}, 
 {"UGA", "Africa", "Uganda", "2020-05-20", 260., 0., 0., 0., 5.684, 0., 0., 
  0., 77823., 1497., 1.701, 0.033, 1650., 0.036, "samples tested", 86.11, 
  4.5741*^7, 213.759, 16.4, 2.168, 1.308, 1697.707, 41.6, 213.333, 2.5, 3.4, 
  16.7, 21.222, 0.5, 63.37}, {"UGA", "Africa", "Uganda", "2020-05-21", 145., 
  -115., 0., 0., 3.17, -2.514, 0., 0., 80552., 2729., 1.761, 0.06, 1769., 
  0.039, "samples tested", 86.11, 4.5741*^7, 213.759, 16.4, 2.168, 1.308, 
  1697.707, 41.6, 213.333, 2.5, 3.4, 16.7, 21.222, 0.5, 63.37}, 
 {"UGA", "Africa", "Uganda", "2020-05-22", 160., 15., 0., 0., 3.498, 0.328, 
  0., 0., 82658., 2106., 1.807, 0.046, 1704., 0.037, "samples tested", 86.11, 
  4.5741*^7, 213.759, 16.4, 2.168, 1.308, 1697.707, 41.6, 213.333, 2.5, 3.4, 
  16.7, 21.222, 0.5, 63.37}, {"UGA", "Africa", "Uganda", "2020-05-23", 175., 
  15., 0., 0., 3.826, 0.328, 0., 0., 83845., 1187., 1.833, 0.026, 1582., 
  0.035, "samples tested", 86.11, 4.5741*^7, 213.759, 16.4, 2.168, 1.308, 
  1697.707, 41.6, 213.333, 2.5, 3.4, 16.7, 21.222, 0.5, 63.37}, 
 {"UGA", "Africa", "Uganda", "2020-05-24", 198., 23., 0., 0., 4.329, 0.503, 
  0., 0., 85584., 1739., 1.871, 0.038, 1735., 0.038, "samples tested", 86.11, 
  4.5741*^7, 213.759, 16.4, 2.168, 1.308, 1697.707, 41.6, 213.333, 2.5, 3.4, 
  16.7, 21.222, 0.5, 63.37}, {"UGA", "Africa", "Uganda", "2020-05-25", 212., 
  14., 0., 0., 4.635, 0.306, 0., 0., 86773., 1189., 1.897, 0.026, 1811., 
  0.04, "samples tested", 86.11, 4.5741*^7, 213.759, 16.4, 2.168, 1.308, 
  1697.707, 41.6, 213.333, 2.5, 3.4, 16.7, 21.222, 0.5, 63.37}, 
 {"UGA", "Africa", "Uganda", "2020-05-26", 222., 10., 0., 0., 4.853, 0.219, 
  0., 0., 87889., 1116., 1.921, 0.024, 1652., 0.036, "samples tested", 80.56, 
  4.5741*^7, 213.759, 16.4, 2.168, 1.308, 1697.707, 41.6, 213.333, 2.5, 3.4, 
  16.7, 21.222, 0.5, 63.37}, {"UGA", "Africa", "Uganda", "2020-05-27", 253., 
  31., 0., 0., 5.531, 0.678, 0., 0., 89893., 2004., 1.965, 0.044, 1724., 
  0.038, "samples tested", 80.56, 4.5741*^7, 213.759, 16.4, 2.168, 1.308, 
  1697.707, 41.6, 213.333, 2.5, 3.4, 16.7, 21.222, 0.5, 63.37}, 
 {"UGA", "Africa", "Uganda", "2020-05-28", 281., 28., 0., 0., 6.143, 0.612, 
  0., 0., 92123., 2230., 2.014, 0.049, 1653., 0.036, "samples tested", 80.56, 
  4.5741*^7, 213.759, 16.4, 2.168, 1.308, 1697.707, 41.6, 213.333, 2.5, 3.4, 
  16.7, 21.222, 0.5, 63.37}, {"UGA", "Africa", "Uganda", "2020-05-29", 317., 
  36., 0., 0., 6.93, 0.787, 0., 0., 94051., 1928., 2.056, 0.042, 1628., 
  0.036, "samples tested", 80.56, 4.5741*^7, 213.759, 16.4, 2.168, 1.308, 
  1697.707, 41.6, 213.333, 2.5, 3.4, 16.7, 21.222, 0.5, 63.37}, 
 {"UGA", "Africa", "Uganda", "2020-05-30", 329., 12., 0., 0., 7.193, 0.262, 
  0., 0., 95886., 1835., 2.096, 0.04, 1720., 0.038, "samples tested", 80.56, 
  4.5741*^7, 213.759, 16.4, 2.168, 1.308, 1697.707, 41.6, 213.333, 2.5, 3.4, 
  16.7, 21.222, 0.5, 63.37}, {"UGA", "Africa", "Uganda", "2020-05-31", 413., 
  84., 0., 0., 9.029, 1.836, 0., 0., 97205., 1319., 2.125, 0.029, 1660., 
  0.036, "samples tested", 80.56, 4.5741*^7, 213.759, 16.4, 2.168, 1.308, 
  1697.707, 41.6, 213.333, 2.5, 3.4, 16.7, 21.222, 0.5, 63.37}, 
 {"UGA", "Africa", "Uganda", "2020-06-01", 458., 45., 0., 0., 10.013, 0.984, 
  0., 0., 99427., 2222., 2.174, 0.049, 1808., 0.04, "samples tested", 80.56, 
  4.5741*^7, 213.759, 16.4, 2.168, 1.308, 1697.707, 41.6, 213.333, 2.5, 3.4, 
  16.7, 21.222, 0.5, 63.37}, {"UGA", "Africa", "Uganda", "2020-06-02", 457., 
  -1., 0., 0., 9.991, -0.022, 0., 0., 100513., 1086., 2.197, 0.024, 1803., 
  0.039, "samples tested", 80.56, 4.5741*^7, 213.759, 16.4, 2.168, 1.308, 
  1697.707, 41.6, 213.333, 2.5, 3.4, 16.7, 21.222, 0.5, 63.37}, 
 {"UGA", "Africa", "Uganda", "2020-06-03", 489., 32., 0., 0., 10.691, 0.7, 
  0., 0., "", "", "", "", 1679., 0.037, "samples tested", 80.56, 4.5741*^7, 
  213.759, 16.4, 2.168, 1.308, 1697.707, 41.6, 213.333, 2.5, 3.4, 16.7, 
  21.222, 0.5, 63.37}, {"UGA", "Africa", "Uganda", "2020-06-04", 507., 18., 
  0., 0., 11.084, 0.394, 0., 0., 102780., "", 2.247, "", 1522., 0.033, 
  "samples tested", 77.78, 4.5741*^7, 213.759, 16.4, 2.168, 1.308, 1697.707, 
  41.6, 213.333, 2.5, 3.4, 16.7, 21.222, 0.5, 63.37}, 
 {"UGA", "Africa", "Uganda", "2020-06-05", 522., 15., 0., 0., 11.412, 0.328, 
  0., 0., 104090., 1310., 2.276, 0.029, 1434., 0.031, "samples tested", 
  77.78, 4.5741*^7, 213.759, 16.4, 2.168, 1.308, 1697.707, 41.6, 213.333, 
  2.5, 3.4, 16.7, 21.222, 0.5, 63.37}, {"UGA", "Africa", "Uganda", 
  "2020-06-06", 557., 35., 0., 0., 12.177, 0.765, 0., 0., 106584., 2494., 
  2.33, 0.055, 1528., 0.033, "samples tested", 77.78, 4.5741*^7, 213.759, 
  16.4, 2.168, 1.308, 1697.707, 41.6, 213.333, 2.5, 3.4, 16.7, 21.222, 0.5, 
  63.37}, {"UGA", "Africa", "Uganda", "2020-06-07", 593., 36., 0., 0., 
  12.964, 0.787, 0., 0., 110342., 3758., 2.412, 0.082, 1877., 0.041, 
  "samples tested", 77.78, 4.5741*^7, 213.759, 16.4, 2.168, 1.308, 1697.707, 
  41.6, 213.333, 2.5, 3.4, 16.7, 21.222, 0.5, 63.37}, 
 {"UGA", "Africa", "Uganda", "2020-06-08", 616., 23., 0., 0., 13.467, 0.503, 
  0., 0., 112678., 2336., 2.463, 0.051, 1893., 0.041, "samples tested", 
  77.78, 4.5741*^7, 213.759, 16.4, 2.168, 1.308, 1697.707, 41.6, 213.333, 
  2.5, 3.4, 16.7, 21.222, 0.5, 63.37}, {"UGA", "Africa", "Uganda", 
  "2020-06-09", 646., 30., 0., 0., 14.123, 0.656, 0., 0., 115101., 2423., 
  2.516, 0.053, 2084., 0.046, "samples tested", 77.78, 4.5741*^7, 213.759, 
  16.4, 2.168, 1.308, 1697.707, 41.6, 213.333, 2.5, 3.4, 16.7, 21.222, 0.5, 
  63.37}, {"UGA", "Africa", "Uganda", "2020-06-10", 657., 11., 0., 0., 
  14.363, 0.24, 0., 0., 117422., 2321., 2.567, 0.051, 2254., 0.049, 
  "samples tested", 77.78, 4.5741*^7, 213.759, 16.4, 2.168, 1.308, 1697.707, 
  41.6, 213.333, 2.5, 3.4, 16.7, 21.222, 0.5, 63.37}, 
 {"UGA", "Africa", "Uganda", "2020-06-11", 665., 8., 0., 0., 14.538, 0.175, 
  0., 0., 119954., 2532., 2.622, 0.055, 2453., 0.054, "samples tested", 
  77.78, 4.5741*^7, 213.759, 16.4, 2.168, 1.308, 1697.707, 41.6, 213.333, 
  2.5, 3.4, 16.7, 21.222, 0.5, 63.37}, {"UGA", "Africa", "Uganda", 
  "2020-06-12", 679., 14., 0., 0., 14.844, 0.306, 0., 0., 122542., 2588., 
  2.679, 0.057, 2636., 0.058, "samples tested", 84.26, 4.5741*^7, 213.759, 
  16.4, 2.168, 1.308, 1697.707, 41.6, 213.333, 2.5, 3.4, 16.7, 21.222, 0.5, 
  63.37}, {"UGA", "Africa", "Uganda", "2020-06-13", 685., 6., 0., 0., 14.976, 
  0.131, 0., 0., 125491., 2949., 2.744, 0.064, 2701., 0.059, 
  "samples tested", 84.26, 4.5741*^7, 213.759, 16.4, 2.168, 1.308, 1697.707, 
  41.6, 213.333, 2.5, 3.4, 16.7, 21.222, 0.5, 63.37}, 
 {"UGA", "Africa", "Uganda", "2020-06-14", 685., 0., 0., 0., 14.976, 0., 0., 
  0., 128168., 2677., 2.802, 0.059, 2547., 0.056, "samples tested", 84.26, 
  4.5741*^7, 213.759, 16.4, 2.168, 1.308, 1697.707, 41.6, 213.333, 2.5, 3.4, 
  16.7, 21.222, 0.5, 63.37}, {"UGA", "Africa", "Uganda", "2020-06-15", 696., 
  11., 0., 0., 15.216, 0.24, 0., 0., 130380., 2212., 2.85, 0.048, 2529., 
  0.055, "samples tested", 84.26, 4.5741*^7, 213.759, 16.4, 2.168, 1.308, 
  1697.707, 41.6, 213.333, 2.5, 3.4, 16.7, 21.222, 0.5, 63.37}, 
 {"UGA", "Africa", "Uganda", "2020-06-16", 705., 9., 0., 0., 15.413, 0.197, 
  0., 0., 132906., 2526., 2.906, 0.055, 2544., 0.056, "samples tested", 
  84.26, 4.5741*^7, 213.759, 16.4, 2.168, 1.308, 1697.707, 41.6, 213.333, 
  2.5, 3.4, 16.7, 21.222, 0.5, 63.37}, {"UGA", "Africa", "Uganda", 
  "2020-06-17", 724., 19., 0., 0., 15.828, 0.415, 0., 0., 135608., 2702., 
  2.965, 0.059, 2598., 0.057, "samples tested", 84.26, 4.5741*^7, 213.759, 
  16.4, 2.168, 1.308, 1697.707, 41.6, 213.333, 2.5, 3.4, 16.7, 21.222, 0.5, 
  63.37}, {"UGA", "Africa", "Uganda", "2020-06-18", 732., 8., 0., 0., 16.003, 
  0.175, 0., 0., 138649., 3041., 3.031, 0.066, 2671., 0.058, 
  "samples tested", 84.26, 4.5741*^7, 213.759, 16.4, 2.168, 1.308, 1697.707, 
  41.6, 213.333, 2.5, 3.4, 16.7, 21.222, 0.5, 63.37}, 
 {"UGA", "Africa", "Uganda", "2020-06-19", 741., 9., 0., 0., 16.2, 0.197, 0., 
  0., 140499., 1850., 3.072, 0.04, 2565., 0.056, "samples tested", 84.26, 
  4.5741*^7, 213.759, 16.4, 2.168, 1.308, 1697.707, 41.6, 213.333, 2.5, 3.4, 
  16.7, 21.222, 0.5, 63.37}, {"UGA", "Africa", "Uganda", "2020-06-20", 755., 
  14., 0., 0., 16.506, 0.306, 0., 0., 143434., 2935., 3.136, 0.064, 2563., 
  0.056, "samples tested", 84.26, 4.5741*^7, 213.759, 16.4, 2.168, 1.308, 
  1697.707, 41.6, 213.333, 2.5, 3.4, 16.7, 21.222, 0.5, 63.37}, 
 {"UGA", "Africa", "Uganda", "2020-06-21", 755., 0., 0., 0., 16.506, 0., 0., 
  0., 145658., 2224., 3.184, 0.049, 2499., 0.055, "samples tested", 84.26, 
  4.5741*^7, 213.759, 16.4, 2.168, 1.308, 1697.707, 41.6, 213.333, 2.5, 3.4, 
  16.7, 21.222, 0.5, 63.37}, {"UGA", "Africa", "Uganda", "2020-06-22", 770., 
  15., 0., 0., 16.834, 0.328, 0., 0., 147877., 2219., 3.233, 0.049, 2500., 
  0.055, "samples tested", 87.04, 4.5741*^7, 213.759, 16.4, 2.168, 1.308, 
  1697.707, 41.6, 213.333, 2.5, 3.4, 16.7, 21.222, 0.5, 63.37}, 
 {"UGA", "Africa", "Uganda", "2020-06-23", 774., 4., 0., 0., 16.921, 0.087, 
  0., 0., 150073., 2196., 3.281, 0.048, 2452., 0.054, "samples tested", 
  87.04, 4.5741*^7, 213.759, 16.4, 2.168, 1.308, 1697.707, 41.6, 213.333, 
  2.5, 3.4, 16.7, 21.222, 0.5, 63.37}, {"UGA", "Africa", "Uganda", 
  "2020-06-24", 797., 23., 0., 0., 17.424, 0.503, 0., 0., 153528., 3455., 
  3.356, 0.076, 2560., 0.056, "samples tested", 87.04, 4.5741*^7, 213.759, 
  16.4, 2.168, 1.308, 1697.707, 41.6, 213.333, 2.5, 3.4, 16.7, 21.222, 0.5, 
  63.37}, {"UGA", "Africa", "Uganda", "2020-06-25", 805., 8., 0., 0., 17.599, 
  0.175, 0., 0., 155641., 2113., 3.403, 0.046, 2427., 0.053, 
  "samples tested", 87.04, 4.5741*^7, 213.759, 16.4, 2.168, 1.308, 1697.707, 
  41.6, 213.333, 2.5, 3.4, 16.7, 21.222, 0.5, 63.37}, 
 {"UGA", "Africa", "Uganda", "2020-06-26", 821., 16., 0., 0., 17.949, 0.35, 
  0., 0., 158509., 2868., 3.465, 0.063, 2573., 0.056, "samples tested", 
  87.04, 4.5741*^7, 213.759, 16.4, 2.168, 1.308, 1697.707, 41.6, 213.333, 
  2.5, 3.4, 16.7, 21.222, 0.5, 63.37}, {"UGA", "Africa", "Uganda", 
  "2020-06-27", 833., 12., 0., 0., 18.211, 0.262, 0., 0., 161895., 3386., 
  3.539, 0.074, 2637., 0.058, "samples tested", 87.04, 4.5741*^7, 213.759, 
  16.4, 2.168, 1.308, 1697.707, 41.6, 213.333, 2.5, 3.4, 16.7, 21.222, 0.5, 
  63.37}, {"UGA", "Africa", "Uganda", "2020-06-28", 848., 15., 0., 0., 
  18.539, 0.328, 0., 0., 164225., 2330., 3.59, 0.051, 2652., 0.058, 
  "samples tested", 87.04, 4.5741*^7, 213.759, 16.4, 2.168, 1.308, 1697.707, 
  41.6, 213.333, 2.5, 3.4, 16.7, 21.222, 0.5, 63.37}, 
 {"UGA", "Africa", "Uganda", "2020-06-29", 859., 11., 0., 0., 18.78, 0.24, 
  0., 0., 166395., 2170., 3.638, 0.047, 2645., 0.058, "samples tested", 
  87.04, 4.5741*^7, 213.759, 16.4, 2.168, 1.308, 1697.707, 41.6, 213.333, 
  2.5, 3.4, 16.7, 21.222, 0.5, 63.37}, {"UGA", "Africa", "Uganda", 
  "2020-06-30", 870., 11., 0., 0., 19.02, 0.24, 0., 0., 168454., 2059., 
  3.683, 0.045, 2626., 0.057, "samples tested", 87.04, 4.5741*^7, 213.759, 
  16.4, 2.168, 1.308, 1697.707, 41.6, 213.333, 2.5, 3.4, 16.7, 21.222, 0.5, 
  63.37}, {"UGA", "Africa", "Uganda", "2020-07-01", 889., 19., 0., 0., 
  19.436, 0.415, 0., 0., 170412., 1958., 3.726, 0.043, 2412., 0.053, 
  "samples tested", 87.04, 4.5741*^7, 213.759, 16.4, 2.168, 1.308, 1697.707, 
  41.6, 213.333, 2.5, 3.4, 16.7, 21.222, 0.5, 63.37}, 
 {"UGA", "Africa", "Uganda", "2020-07-02", 893., 4., 0., 0., 19.523, 0.087, 
  0., 0., 173761., 3349., 3.799, 0.073, 2589., 0.057, "samples tested", 
  87.04, 4.5741*^7, 213.759, 16.4, 2.168, 1.308, 1697.707, 41.6, 213.333, 
  2.5, 3.4, 16.7, 21.222, 0.5, 63.37}, {"UGA", "Africa", "Uganda", 
  "2020-07-03", 902., 9., 0., 0., 19.72, 0.197, 0., 0., 178894., 5133., 
  3.911, 0.112, 2912., 0.064, "samples tested", 87.04, 4.5741*^7, 213.759, 
  16.4, 2.168, 1.308, 1697.707, 41.6, 213.333, 2.5, 3.4, 16.7, 21.222, 0.5, 
  63.37}, {"UGA", "Africa", "Uganda", "2020-07-04", 911., 9., 0., 0., 19.916, 
  0.197, 0., 0., 180997., 2103., 3.957, 0.046, 2729., 0.06, "samples tested", 
  87.04, 4.5741*^7, 213.759, 16.4, 2.168, 1.308, 1697.707, 41.6, 213.333, 
  2.5, 3.4, 16.7, 21.222, 0.5, 63.37}, {"UGA", "Africa", "Uganda", 
  "2020-07-05", 927., 16., 0., 0., 20.266, 0.35, 0., 0., 184100., 3103., 
  4.025, 0.068, 2839., 0.062, "samples tested", 87.04, 4.5741*^7, 213.759, 
  16.4, 2.168, 1.308, 1697.707, 41.6, 213.333, 2.5, 3.4, 16.7, 21.222, 0.5, 
  63.37}, {"UGA", "Africa", "Uganda", "2020-07-06", 939., 12., 0., 0., 
  20.529, 0.262, 0., 0., "", "", "", "", "", "", "", 87.04, 4.5741*^7, 
  213.759, 16.4, 2.168, 1.308, 1697.707, 41.6, 213.333, 2.5, 3.4, 16.7, 
  21.222, 0.5, 63.37}, {"UGA", "Africa", "Uganda", "2020-07-07", 953., 14., 
  0., 0., 20.835, 0.306, 0., 0., "", "", "", "", "", "", "", "", 4.5741*^7, 
  213.759, 16.4, 2.168, 1.308, 1697.707, 41.6, 213.333, 2.5, 3.4, 16.7, 
  21.222, 0.5, 63.37}, {"UGA", "Africa", "Uganda", "2020-07-08", 971., 18., 
  0., 0., 21.228, 0.394, 0., 0., "", "", "", "", "", "", "", "", 4.5741*^7, 
  213.759, 16.4, 2.168, 1.308, 1697.707, 41.6, 213.333, 2.5, 3.4, 16.7, 
  21.222, 0.5, 63.37}, {"UKR", "Europe", "Ukraine", "2020-03-04", 1., 1., 0., 
  0., 0.023, 0.023, 0., 0., "", "", "", "", "", "", "", 11.11, 4.3733759*^7, 
  77.39, 41.4, 16.462, 11.133, 7894.393, 0.1, 539.849, 7.11, 13.5, 47.4, "", 
  8.8, 72.06}, {"UKR", "Europe", "Ukraine", "2020-03-13", 3., 2., 0., 0., 
  0.069, 0.046, 0., 0., "", "", "", "", "", "", "", 50., 4.3733759*^7, 77.39, 
  41.4, 16.462, 11.133, 7894.393, 0.1, 539.849, 7.11, 13.5, 47.4, "", 8.8, 
  72.06}, {"UKR", "Europe", "Ukraine", "2020-03-16", 3., 0., 0., 0., 0.069, 
  0., 0., 0., "", "", "", "", "", "", "", 64.81, 4.3733759*^7, 77.39, 41.4, 
  16.462, 11.133, 7894.393, 0.1, 539.849, 7.11, 13.5, 47.4, "", 8.8, 72.06}, 
 {"UKR", "Europe", "Ukraine", "2020-03-17", 5., 2., 0., 0., 0.114, 0.046, 0., 
  0., "", "", "", "", "", "", "", 77.78, 4.3733759*^7, 77.39, 41.4, 16.462, 
  11.133, 7894.393, 0.1, 539.849, 7.11, 13.5, 47.4, "", 8.8, 72.06}, 
 {"UKR", "Europe", "Ukraine", "2020-03-18", 14., 9., 0., 0., 0.32, 0.206, 0., 
  0., "", "", "", "", "", "", "", 88.89, 4.3733759*^7, 77.39, 41.4, 16.462, 
  11.133, 7894.393, 0.1, 539.849, 7.11, 13.5, 47.4, "", 8.8, 72.06}, 
 {"UKR", "Europe", "Ukraine", "2020-03-19", 19., 5., 2., 2., 0.434, 0.114, 
  0.046, 0.046, "", "", "", "", "", "", "", 88.89, 4.3733759*^7, 77.39, 41.4, 
  16.462, 11.133, 7894.393, 0.1, 539.849, 7.11, 13.5, 47.4, "", 8.8, 72.06}, 
 {"UKR", "Europe", "Ukraine", "2020-03-20", 26., 7., 2., 0., 0.595, 0.16, 
  0.046, 0., "", "", "", "", "", "", "", 88.89, 4.3733759*^7, 77.39, 41.4, 
  16.462, 11.133, 7894.393, 0.1, 539.849, 7.11, 13.5, 47.4, "", 8.8, 72.06}, 
 {"UKR", "Europe", "Ukraine", "2020-03-21", 26., 0., 3., 1., 0.595, 0., 
  0.069, 0.023, "", "", "", "", "", "", "", 88.89, 4.3733759*^7, 77.39, 41.4, 
  16.462, 11.133, 7894.393, 0.1, 539.849, 7.11, 13.5, 47.4, "", 8.8, 72.06}, 
 {"UKR", "Europe", "Ukraine", "2020-03-22", 41., 15., 3., 0., 0.937, 0.343, 
  0.069, 0., "", "", "", "", "", "", "", 88.89, 4.3733759*^7, 77.39, 41.4, 
  16.462, 11.133, 7894.393, 0.1, 539.849, 7.11, 13.5, 47.4, "", 8.8, 72.06}, 
 {"UKR", "Europe", "Ukraine", "2020-03-23", 47., 6., 3., 0., 1.075, 0.137, 
  0.069, 0., "", "", "", "", "", "", "", 88.89, 4.3733759*^7, 77.39, 41.4, 
  16.462, 11.133, 7894.393, 0.1, 539.849, 7.11, 13.5, 47.4, "", 8.8, 72.06}, 
 {"UKR", "Europe", "Ukraine", "2020-03-24", 73., 26., 3., 0., 1.669, 0.595, 
  0.069, 0., "", "", "", "", "", "", "", 88.89, 4.3733759*^7, 77.39, 41.4, 
  16.462, 11.133, 7894.393, 0.1, 539.849, 7.11, 13.5, 47.4, "", 8.8, 72.06}, 
 {"UKR", "Europe", "Ukraine", "2020-03-25", 84., 11., 3., 0., 1.921, 0.252, 
  0.069, 0., "", "", "", "", "", "", "", 88.89, 4.3733759*^7, 77.39, 41.4, 
  16.462, 11.133, 7894.393, 0.1, 539.849, 7.11, 13.5, 47.4, "", 8.8, 72.06}, 
 {"UKR", "Europe", "Ukraine", "2020-03-26", 113., 29., 4., 1., 2.584, 0.663, 
  0.091, 0.023, "", "", "", "", "", "", "", 88.89, 4.3733759*^7, 77.39, 41.4, 
  16.462, 11.133, 7894.393, 0.1, 539.849, 7.11, 13.5, 47.4, "", 8.8, 72.06}, 
 {"UKR", "Europe", "Ukraine", "2020-03-27", 156., 43., 5., 1., 3.567, 0.983, 
  0.114, 0.023, "", "", "", "", "", "", "", 88.89, 4.3733759*^7, 77.39, 41.4, 
  16.462, 11.133, 7894.393, 0.1, 539.849, 7.11, 13.5, 47.4, "", 8.8, 72.06}, 
 {"UKR", "Europe", "Ukraine", "2020-03-28", 218., 62., 5., 0., 4.985, 1.418, 
  0.114, 0., "", "", "", "", "", "", "", 88.89, 4.3733759*^7, 77.39, 41.4, 
  16.462, 11.133, 7894.393, 0.1, 539.849, 7.11, 13.5, 47.4, "", 8.8, 72.06}, 
 {"UKR", "Europe", "Ukraine", "2020-03-29", 311., 93., 8., 3., 7.111, 2.127, 
  0.183, 0.069, "", "", "", "", "", "", "", 88.89, 4.3733759*^7, 77.39, 41.4, 
  16.462, 11.133, 7894.393, 0.1, 539.849, 7.11, 13.5, 47.4, "", 8.8, 72.06}, 
 {"UKR", "Europe", "Ukraine", "2020-03-30", 418., 107., 9., 1., 9.558, 2.447, 
  0.206, 0.023, "", "", "", "", "", "", "", 88.89, 4.3733759*^7, 77.39, 41.4, 
  16.462, 11.133, 7894.393, 0.1, 539.849, 7.11, 13.5, 47.4, "", 8.8, 72.06}, 
 {"UKR", "Europe", "Ukraine", "2020-03-31", 480., 62., 11., 2., 10.976, 
  1.418, 0.252, 0.046, "", "", "", "", "", "", "", 88.89, 4.3733759*^7, 
  77.39, 41.4, 16.462, 11.133, 7894.393, 0.1, 539.849, 7.11, 13.5, 47.4, "", 
  8.8, 72.06}, {"UKR", "Europe", "Ukraine", "2020-04-01", 549., 69., 13., 2., 
  12.553, 1.578, 0.297, 0.046, "", "", "", "", "", "", "", 88.89, 
  4.3733759*^7, 77.39, 41.4, 16.462, 11.133, 7894.393, 0.1, 539.849, 7.11, 
  13.5, 47.4, "", 8.8, 72.06}, {"UKR", "Europe", "Ukraine", "2020-04-02", 
  794., 245., 20., 7., 18.155, 5.602, 0.457, 0.16, "", "", "", "", "", "", 
  "", 88.89, 4.3733759*^7, 77.39, 41.4, 16.462, 11.133, 7894.393, 0.1, 
  539.849, 7.11, 13.5, 47.4, "", 8.8, 72.06}, {"UKR", "Europe", "Ukraine", 
  "2020-04-03", 804., 10., 20., 0., 18.384, 0.229, 0.457, 0., "", "", "", "", 
  "", "", "", 92.59, 4.3733759*^7, 77.39, 41.4, 16.462, 11.133, 7894.393, 
  0.1, 539.849, 7.11, 13.5, 47.4, "", 8.8, 72.06}, 
 {"UKR", "Europe", "Ukraine", "2020-04-04", 987., 183., 23., 3., 22.568, 
  4.184, 0.526, 0.069, "", "", "", "", "", "", "", 92.59, 4.3733759*^7, 
  77.39, 41.4, 16.462, 11.133, 7894.393, 0.1, 539.849, 7.11, 13.5, 47.4, "", 
  8.8, 72.06}, {"UKR", "Europe", "Ukraine", "2020-04-05", 1096., 109., 28., 
  5., 25.061, 2.492, 0.64, 0.114, "", "", "", "", "", "", "", 92.59, 
  4.3733759*^7, 77.39, 41.4, 16.462, 11.133, 7894.393, 0.1, 539.849, 7.11, 
  13.5, 47.4, "", 8.8, 72.06}, {"UKR", "Europe", "Ukraine", "2020-04-06", 
  1251., 155., 32., 4., 28.605, 3.544, 0.732, 0.091, "", "", "", "", "", "", 
  "", 92.59, 4.3733759*^7, 77.39, 41.4, 16.462, 11.133, 7894.393, 0.1, 
  539.849, 7.11, 13.5, 47.4, "", 8.8, 72.06}, {"UKR", "Europe", "Ukraine", 
  "2020-04-07", 1319., 68., 38., 6., 30.16, 1.555, 0.869, 0.137, "", "", "", 
  "", "", "", "", 92.59, 4.3733759*^7, 77.39, 41.4, 16.462, 11.133, 7894.393, 
  0.1, 539.849, 7.11, 13.5, 47.4, "", 8.8, 72.06}, 
 {"UKR", "Europe", "Ukraine", "2020-04-08", 1462., 143., 45., 7., 33.43, 
  3.27, 1.029, 0.16, "", "", "", "", "", "", "", 92.59, 4.3733759*^7, 77.39, 
  41.4, 16.462, 11.133, 7894.393, 0.1, 539.849, 7.11, 13.5, 47.4, "", 8.8, 
  72.06}, {"UKR", "Europe", "Ukraine", "2020-04-09", 1668., 206., 52., 7., 
  38.14, 4.71, 1.189, 0.16, 20608., "", 0.471, "", "", "", "units unclear", 
  92.59, 4.3733759*^7, 77.39, 41.4, 16.462, 11.133, 7894.393, 0.1, 539.849, 
  7.11, 13.5, 47.4, "", 8.8, 72.06}, {"UKR", "Europe", "Ukraine", 
  "2020-04-10", 1892., 224., 57., 5., 43.262, 5.122, 1.303, 0.114, 23522., 
  2914., 0.538, 0.067, "", "", "units unclear", 92.59, 4.3733759*^7, 77.39, 
  41.4, 16.462, 11.133, 7894.393, 0.1, 539.849, 7.11, 13.5, 47.4, "", 8.8, 
  72.06}, {"UKR", "Europe", "Ukraine", "2020-04-11", 2203., 311., 69., 12., 
  50.373, 7.111, 1.578, 0.274, "", "", "", "", "", "", "units unclear", 
  92.59, 4.3733759*^7, 77.39, 41.4, 16.462, 11.133, 7894.393, 0.1, 539.849, 
  7.11, 13.5, 47.4, "", 8.8, 72.06}, {"UKR", "Europe", "Ukraine", 
  "2020-04-12", 2511., 308., 73., 4., 57.416, 7.043, 1.669, 0.091, "", "", 
  "", "", "", "", "units unclear", 92.59, 4.3733759*^7, 77.39, 41.4, 16.462, 
  11.133, 7894.393, 0.1, 539.849, 7.11, 13.5, 47.4, "", 8.8, 72.06}, 
 {"UKR", "Europe", "Ukraine", "2020-04-13", 2777., 266., 83., 10., 63.498, 
  6.082, 1.898, 0.229, 35153., "", 0.804, "", "", "", "units unclear", 92.59, 
  4.3733759*^7, 77.39, 41.4, 16.462, 11.133, 7894.393, 0.1, 539.849, 7.11, 
  13.5, 47.4, "", 8.8, 72.06}, {"UKR", "Europe", "Ukraine", "2020-04-14", 
  3102., 325., 93., 10., 70.929, 7.431, 2.127, 0.229, "", "", "", "", "", "", 
  "units unclear", 92.59, 4.3733759*^7, 77.39, 41.4, 16.462, 11.133, 
  7894.393, 0.1, 539.849, 7.11, 13.5, 47.4, "", 8.8, 72.06}, 
 {"UKR", "Europe", "Ukraine", "2020-04-15", 3372., 270., 98., 5., 77.103, 
  6.174, 2.241, 0.114, "", "", "", "", "", "", "units unclear", 92.59, 
  4.3733759*^7, 77.39, 41.4, 16.462, 11.133, 7894.393, 0.1, 539.849, 7.11, 
  13.5, 47.4, "", 8.8, 72.06}, {"UKR", "Europe", "Ukraine", "2020-04-16", 
  4161., 789., 116., 18., 95.144, 18.041, 2.652, 0.412, 42823., "", 0.979, 
  "", 3174., 0.073, "units unclear", 92.59, 4.3733759*^7, 77.39, 41.4, 
  16.462, 11.133, 7894.393, 0.1, 539.849, 7.11, 13.5, 47.4, "", 8.8, 72.06}, 
 {"UKR", "Europe", "Ukraine", "2020-04-17", 4462., 301., 125., 9., 102.026, 
  6.883, 2.858, 0.206, 47096., 4273., 1.077, 0.098, 3368., 0.077, 
  "units unclear", 92.59, 4.3733759*^7, 77.39, 41.4, 16.462, 11.133, 
  7894.393, 0.1, 539.849, 7.11, 13.5, 47.4, "", 8.8, 72.06}, 
 {"UKR", "Europe", "Ukraine", "2020-04-18", 5106., 644., 133., 8., 116.752, 
  14.725, 3.041, 0.183, "", "", "", "", 3529., 0.081, "units unclear", 92.59, 
  4.3733759*^7, 77.39, 41.4, 16.462, 11.133, 7894.393, 0.1, 539.849, 7.11, 
  13.5, 47.4, "", 8.8, 72.06}, {"UKR", "Europe", "Ukraine", "2020-04-19", 
  5449., 343., 141., 8., 124.595, 7.843, 3.224, 0.183, 57111., "", 1.306, "", 
  3691., 0.084, "units unclear", 92.59, 4.3733759*^7, 77.39, 41.4, 16.462, 
  11.133, 7894.393, 0.1, 539.849, 7.11, 13.5, 47.4, "", 8.8, 72.06}, 
 {"UKR", "Europe", "Ukraine", "2020-04-20", 5710., 261., 151., 10., 130.563, 
  5.968, 3.453, 0.229, "", "", "", "", 3679., 0.084, "units unclear", 92.59, 
  4.3733759*^7, 77.39, 41.4, 16.462, 11.133, 7894.393, 0.1, 539.849, 7.11, 
  13.5, 47.4, "", 8.8, 72.06}, {"UKR", "Europe", "Ukraine", "2020-04-21", 
  6125., 415., 161., 10., 140.052, 9.489, 3.681, 0.229, "", "", "", "", 
  3856., 0.088, "units unclear", 92.59, 4.3733759*^7, 77.39, 41.4, 16.462, 
  11.133, 7894.393, 0.1, 539.849, 7.11, 13.5, 47.4, "", 8.8, 72.06}, 
 {"UKR", "Europe", "Ukraine", "2020-04-22", 6592., 467., 174., 13., 150.73, 
  10.678, 3.979, 0.297, "", "", "", "", 4033., 0.092, "units unclear", 92.59, 
  4.3733759*^7, 77.39, 41.4, 16.462, 11.133, 7894.393, 0.1, 539.849, 7.11, 
  13.5, 47.4, "", 8.8, 72.06}, {"UKR", "Europe", "Ukraine", "2020-04-23", 
  7170., 578., 187., 13., 163.947, 13.216, 4.276, 0.297, 72296., "", 1.653, 
  "", 4210., 0.096, "units unclear", 92.59, 4.3733759*^7, 77.39, 41.4, 
  16.462, 11.133, 7894.393, 0.1, 539.849, 7.11, 13.5, 47.4, "", 8.8, 72.06}, 
 {"UKR", "Europe", "Ukraine", "2020-04-24", 7647., 477., 193., 6., 174.853, 
  10.907, 4.413, 0.137, "", "", "", "", 4413., 0.101, "units unclear", 92.59, 
  4.3733759*^7, 77.39, 41.4, 16.462, 11.133, 7894.393, 0.1, 539.849, 7.11, 
  13.5, 47.4, "", 8.8, 72.06}, {"UKR", "Europe", "Ukraine", "2020-04-25", 
  8125., 478., 201., 8., 185.783, 10.93, 4.596, 0.183, "", "", "", "", 4511., 
  0.103, "units unclear", 92.59, 4.3733759*^7, 77.39, 41.4, 16.462, 11.133, 
  7894.393, 0.1, 539.849, 7.11, 13.5, 47.4, "", 8.8, 72.06}, 
 {"UKR", "Europe", "Ukraine", "2020-04-26", 8617., 492., 209., 8., 197.033, 
  11.25, 4.779, 0.183, 89373., "", 2.044, "", 4609., 0.105, "units unclear", 
  92.59, 4.3733759*^7, 77.39, 41.4, 16.462, 11.133, 7894.393, 0.1, 539.849, 
  7.11, 13.5, 47.4, "", 8.8, 72.06}, {"UKR", "Europe", "Ukraine", 
  "2020-04-27", 9009., 392., 220., 11., 205.996, 8.963, 5.03, 0.252, 93519., 
  4146., 2.138, 0.095, 4659., 0.107, "units unclear", 92.59, 4.3733759*^7, 
  77.39, 41.4, 16.462, 11.133, 7894.393, 0.1, 539.849, 7.11, 13.5, 47.4, "", 
  8.8, 72.06}, {"UKR", "Europe", "Ukraine", "2020-04-28", 9009., 0., 220., 
  0., 205.996, 0., 5.03, 0., 98719., 5200., 2.257, 0.119, 4859., 0.111, 
  "units unclear", 92.59, 4.3733759*^7, 77.39, 41.4, 16.462, 11.133, 
  7894.393, 0.1, 539.849, 7.11, 13.5, 47.4, "", 8.8, 72.06}, 
 {"UKR", "Europe", "Ukraine", "2020-04-29", 9410., 401., 239., 19., 215.166, 
  9.169, 5.465, 0.434, 104544., 5825., 2.39, 0.133, 5149., 0.118, 
  "units unclear", 92.59, 4.3733759*^7, 77.39, 41.4, 16.462, 11.133, 
  7894.393, 0.1, 539.849, 7.11, 13.5, 47.4, "", 8.8, 72.06}, 
 {"UKR", "Europe", "Ukraine", "2020-04-30", 9866., 456., 250., 11., 225.592, 
  10.427, 5.716, 0.252, 111859., 7315., 2.558, 0.167, 5652., 0.129, 
  "units unclear", 92.59, 4.3733759*^7, 77.39, 41.4, 16.462, 11.133, 
  7894.393, 0.1, 539.849, 7.11, 13.5, 47.4, "", 8.8, 72.06}, 
 {"UKR", "Europe", "Ukraine", "2020-05-01", 10406., 540., 250., 0., 237.94, 
  12.347, 5.716, 0., 118545., 6686., 2.711, 0.153, 5794., 0.132, 
  "units unclear", 92.59, 4.3733759*^7, 77.39, 41.4, 16.462, 11.133, 
  7894.393, 0.1, 539.849, 7.11, 13.5, 47.4, "", 8.8, 72.06}, 
 {"UKR", "Europe", "Ukraine", "2020-05-02", 10861., 455., 279., 29., 248.344, 
  10.404, 6.38, 0.663, 122752., 4207., 2.807, 0.096, 5582., 0.128, 
  "units unclear", 92.59, 4.3733759*^7, 77.39, 41.4, 16.462, 11.133, 
  7894.393, 0.1, 539.849, 7.11, 13.5, 47.4, "", 8.8, 72.06}, 
 {"UKR", "Europe", "Ukraine", "2020-05-03", 11411., 550., 279., 0., 260.92, 
  12.576, 6.38, 0., 129723., 6971., 2.966, 0.159, 5764., 0.132, 
  "units unclear", 92.59, 4.3733759*^7, 77.39, 41.4, 16.462, 11.133, 
  7894.393, 0.1, 539.849, 7.11, 13.5, 47.4, "", 8.8, 72.06}, 
 {"UKR", "Europe", "Ukraine", "2020-05-04", 11913., 502., 288., 9., 272.398, 
  11.479, 6.585, 0.206, 134592., 4869., 3.078, 0.111, 5868., 0.134, 
  "units unclear", 92.59, 4.3733759*^7, 77.39, 41.4, 16.462, 11.133, 
  7894.393, 0.1, 539.849, 7.11, 13.5, 47.4, "", 8.8, 72.06}, 
 {"UKR", "Europe", "Ukraine", "2020-05-05", 12331., 418., 303., 15., 281.956, 
  9.558, 6.928, 0.343, 139759., 5167., 3.196, 0.118, 5863., 0.134, 
  "units unclear", 92.59, 4.3733759*^7, 77.39, 41.4, 16.462, 11.133, 
  7894.393, 0.1, 539.849, 7.11, 13.5, 47.4, "", 8.8, 72.06}, 
 {"UKR", "Europe", "Ukraine", "2020-05-06", 12697., 366., 316., 13., 290.325, 
  8.369, 7.226, 0.297, 144283., 4524., 3.299, 0.103, 5677., 0.13, 
  "units unclear", 92.59, 4.3733759*^7, 77.39, 41.4, 16.462, 11.133, 
  7894.393, 0.1, 539.849, 7.11, 13.5, 47.4, "", 8.8, 72.06}, 
 {"UKR", "Europe", "Ukraine", "2020-05-07", 13184., 487., 327., 11., 301.46, 
  11.136, 7.477, 0.252, 151569., 7286., 3.466, 0.167, 5673., 0.13, 
  "units unclear", 92.59, 4.3733759*^7, 77.39, 41.4, 16.462, 11.133, 
  7894.393, 0.1, 539.849, 7.11, 13.5, 47.4, "", 8.8, 72.06}, 
 {"UKR", "Europe", "Ukraine", "2020-05-08", 13691., 507., 340., 13., 313.053, 
  11.593, 7.774, 0.297, 159155., 7586., 3.639, 0.173, 5801., 0.133, 
  "units unclear", 92.59, 4.3733759*^7, 77.39, 41.4, 16.462, 11.133, 
  7894.393, 0.1, 539.849, 7.11, 13.5, 47.4, "", 8.8, 72.06}, 
 {"UKR", "Europe", "Ukraine", "2020-05-09", 14195., 504., 361., 21., 324.578, 
  11.524, 8.254, 0.48, 167107., 7952., 3.821, 0.182, 6336., 0.145, 
  "units unclear", 92.59, 4.3733759*^7, 77.39, 41.4, 16.462, 11.133, 
  7894.393, 0.1, 539.849, 7.11, 13.5, 47.4, "", 8.8, 72.06}, 
 {"UKR", "Europe", "Ukraine", "2020-05-10", 14710., 515., 376., 15., 336.353, 
  11.776, 8.597, 0.343, 176403., 9296., 4.034, 0.213, 6669., 0.152, 
  "units unclear", 92.59, 4.3733759*^7, 77.39, 41.4, 16.462, 11.133, 
  7894.393, 0.1, 539.849, 7.11, 13.5, 47.4, "", 8.8, 72.06}, 
 {"UKR", "Europe", "Ukraine", "2020-05-11", 15232., 522., 391., 15., 348.289, 
  11.936, 8.94, 0.343, 181552., 5149., 4.151, 0.118, 6709., 0.153, 
  "units unclear", 92.59, 4.3733759*^7, 77.39, 41.4, 16.462, 11.133, 
  7894.393, 0.1, 539.849, 7.11, 13.5, 47.4, "", 8.8, 72.06}, 
 {"UKR", "Europe", "Ukraine", "2020-05-12", 15648., 416., 408., 17., 357.801, 
  9.512, 9.329, 0.389, 187307., 5755., 4.283, 0.132, 6793., 0.155, 
  "units unclear", 92.59, 4.3733759*^7, 77.39, 41.4, 16.462, 11.133, 
  7894.393, 0.1, 539.849, 7.11, 13.5, 47.4, "", 8.8, 72.06}, 
 {"UKR", "Europe", "Ukraine", "2020-05-13", 16023., 375., 425., 17., 366.376, 
  8.575, 9.718, 0.389, 192247., 4940., 4.396, 0.113, 6852., 0.157, 
  "units unclear", 92.59, 4.3733759*^7, 77.39, 41.4, 16.462, 11.133, 
  7894.393, 0.1, 539.849, 7.11, 13.5, 47.4, "", 8.8, 72.06}, 
 {"UKR", "Europe", "Ukraine", "2020-05-14", 16425., 402., 439., 14., 375.568, 
  9.192, 10.038, 0.32, 202495., 10248., 4.63, 0.234, 7275., 0.166, 
  "units unclear", 92.59, 4.3733759*^7, 77.39, 41.4, 16.462, 11.133, 
  7894.393, 0.1, 539.849, 7.11, 13.5, 47.4, "", 8.8, 72.06}, 
 {"UKR", "Europe", "Ukraine", "2020-05-15", 16847., 422., 456., 17., 385.217, 
  9.649, 10.427, 0.389, 211614., 9119., 4.839, 0.209, 7494., 0.171, 
  "units unclear", 92.59, 4.3733759*^7, 77.39, 41.4, 16.462, 11.133, 
  7894.393, 0.1, 539.849, 7.11, 13.5, 47.4, "", 8.8, 72.06}, 
 {"UKR", "Europe", "Ukraine", "2020-05-16", 17330., 483., 483., 27., 396.261, 
  11.044, 11.044, 0.617, 220638., 9024., 5.045, 0.206, 7647., 0.175, 
  "units unclear", 92.59, 4.3733759*^7, 77.39, 41.4, 16.462, 11.133, 
  7894.393, 0.1, 539.849, 7.11, 13.5, 47.4, "", 8.8, 72.06}, 
 {"UKR", "Europe", "Ukraine", "2020-05-17", 17858., 528., 497., 14., 408.334, 
  12.073, 11.364, 0.32, 227801., 7163., 5.209, 0.164, 7343., 0.168, 
  "units unclear", 92.59, 4.3733759*^7, 77.39, 41.4, 16.462, 11.133, 
  7894.393, 0.1, 539.849, 7.11, 13.5, 47.4, "", 8.8, 72.06}, 
 {"UKR", "Europe", "Ukraine", "2020-05-18", 18291., 433., 514., 17., 418.235, 
  9.901, 11.753, 0.389, 232899., 5098., 5.325, 0.117, 7335., 0.168, 
  "units unclear", 92.59, 4.3733759*^7, 77.39, 41.4, 16.462, 11.133, 
  7894.393, 0.1, 539.849, 7.11, 13.5, 47.4, "", 8.8, 72.06}, 
 {"UKR", "Europe", "Ukraine", "2020-05-19", 18616., 325., 535., 21., 425.667, 
  7.431, 12.233, 0.48, 239961., 7062., 5.487, 0.161, 7522., 0.172, 
  "units unclear", 92.59, 4.3733759*^7, 77.39, 41.4, 16.462, 11.133, 
  7894.393, 0.1, 539.849, 7.11, 13.5, 47.4, "", 8.8, 72.06}, 
 {"UKR", "Europe", "Ukraine", "2020-05-20", 18876., 260., 548., 13., 431.612, 
  5.945, 12.53, 0.297, 248529., 8568., 5.683, 0.196, 8040., 0.184, 
  "units unclear", 92.59, 4.3733759*^7, 77.39, 41.4, 16.462, 11.133, 
  7894.393, 0.1, 539.849, 7.11, 13.5, 47.4, "", 8.8, 72.06}, 
 {"UKR", "Europe", "Ukraine", "2020-05-21", 19230., 354., 564., 16., 439.706, 
  8.094, 12.896, 0.366, "", "", "", "", 7909., 0.181, "units unclear", 92.59, 
  4.3733759*^7, 77.39, 41.4, 16.462, 11.133, 7894.393, 0.1, 539.849, 7.11, 
  13.5, 47.4, "", 8.8, 72.06}, {"UKR", "Europe", "Ukraine", "2020-05-22", 
  19706., 476., 579., 15., 450.59, 10.884, 13.239, 0.343, 267185., "", 6.109, 
  "", 7939., 0.182, "units unclear", 87.04, 4.3733759*^7, 77.39, 41.4, 
  16.462, 11.133, 7894.393, 0.1, 539.849, 7.11, 13.5, 47.4, "", 8.8, 72.06}, 
 {"UKR", "Europe", "Ukraine", "2020-05-23", 20148., 442., 588., 9., 460.697, 
  10.107, 13.445, 0.206, 277712., 10527., 6.35, 0.241, 8153., 0.186, 
  "units unclear", 87.04, 4.3733759*^7, 77.39, 41.4, 16.462, 11.133, 
  7894.393, 0.1, 539.849, 7.11, 13.5, 47.4, "", 8.8, 72.06}, 
 {"UKR", "Europe", "Ukraine", "2020-05-24", 20580., 432., 605., 17., 470.575, 
  9.878, 13.834, 0.389, 285626., 7914., 6.531, 0.181, 8261., 0.189, 
  "units unclear", 87.04, 4.3733759*^7, 77.39, 41.4, 16.462, 11.133, 
  7894.393, 0.1, 539.849, 7.11, 13.5, 47.4, "", 8.8, 72.06}, 
 {"UKR", "Europe", "Ukraine", "2020-05-25", 20986., 406., 617., 12., 479.858, 
  9.283, 14.108, 0.274, 291868., 6242., 6.674, 0.143, 8424., 0.193, 
  "units unclear", 83.33, 4.3733759*^7, 77.39, 41.4, 16.462, 11.133, 
  7894.393, 0.1, 539.849, 7.11, 13.5, 47.4, "", 8.8, 72.06}, 
 {"UKR", "Europe", "Ukraine", "2020-05-26", 21245., 259., 623., 6., 485.78, 
  5.922, 14.245, 0.137, 301736., 9868., 6.899, 0.226, 8825., 0.202, 
  "units unclear", 83.33, 4.3733759*^7, 77.39, 41.4, 16.462, 11.133, 
  7894.393, 0.1, 539.849, 7.11, 13.5, 47.4, "", 8.8, 72.06}, 
 {"UKR", "Europe", "Ukraine", "2020-05-27", 21584., 339., 644., 21., 493.532, 
  7.751, 14.725, 0.48, 312532., 10796., 7.146, 0.247, 9143., 0.209, 
  "units unclear", 83.33, 4.3733759*^7, 77.39, 41.4, 16.462, 11.133, 
  7894.393, 0.1, 539.849, 7.11, 13.5, 47.4, "", 8.8, 72.06}, 
 {"UKR", "Europe", "Ukraine", "2020-05-28", 21584., 0., 644., 0., 493.532, 
  0., 14.725, 0., 322746., 10214., 7.38, 0.234, 9270., 0.212, 
  "units unclear", 83.33, 4.3733759*^7, 77.39, 41.4, 16.462, 11.133, 
  7894.393, 0.1, 539.849, 7.11, 13.5, 47.4, "", 8.8, 72.06}, 
 {"UKR", "Europe", "Ukraine", "2020-05-29", 22382., 798., 669., 25., 511.779, 
  18.247, 15.297, 0.572, 337318., 14572., 7.713, 0.333, 10019., 0.229, 
  "units unclear", 83.33, 4.3733759*^7, 77.39, 41.4, 16.462, 11.133, 
  7894.393, 0.1, 539.849, 7.11, 13.5, 47.4, "", 8.8, 72.06}, 
 {"UKR", "Europe", "Ukraine", "2020-05-30", 23204., 822., 696., 27., 530.574, 
  18.796, 15.914, 0.617, 348279., 10961., 7.964, 0.251, 10081., 0.231, 
  "units unclear", 83.33, 4.3733759*^7, 77.39, 41.4, 16.462, 11.133, 
  7894.393, 0.1, 539.849, 7.11, 13.5, 47.4, "", 8.8, 72.06}, 
 {"UKR", "Europe", "Ukraine", "2020-05-31", 23204., 0., 696., 0., 530.574, 
  0., 15.914, 0., "", "", "", "", 9515., 0.218, "units unclear", 83.33, 
  4.3733759*^7, 77.39, 41.4, 16.462, 11.133, 7894.393, 0.1, 539.849, 7.11, 
  13.5, 47.4, "", 8.8, 72.06}, {"UKR", "Europe", "Ukraine", "2020-06-01", 
  23672., 468., 708., 12., 541.275, 10.701, 16.189, 0.274, 356187., "", 
  8.144, "", 9188., 0.21, "units unclear", 76.39, 4.3733759*^7, 77.39, 41.4, 
  16.462, 11.133, 7894.393, 0.1, 539.849, 7.11, 13.5, 47.4, "", 8.8, 72.06}, 
 {"UKR", "Europe", "Ukraine", "2020-06-02", 24340., 668., 727., 19., 556.549, 
  15.274, 16.623, 0.434, 371668., 15481., 8.498, 0.354, 9990., 0.228, 
  "units unclear", 76.39, 4.3733759*^7, 77.39, 41.4, 16.462, 11.133, 
  7894.393, 0.1, 539.849, 7.11, 13.5, 47.4, "", 8.8, 72.06}, 
 {"UKR", "Europe", "Ukraine", "2020-06-03", 24823., 483., 735., 8., 567.594, 
  11.044, 16.806, 0.183, 381552., 9884., 8.724, 0.226, 9860., 0.225, 
  "units unclear", 76.39, 4.3733759*^7, 77.39, 41.4, 16.462, 11.133, 
  7894.393, 0.1, 539.849, 7.11, 13.5, 47.4, "", 8.8, 72.06}, 
 {"UKR", "Europe", "Ukraine", "2020-06-04", 25411., 588., 747., 12., 581.039, 
  13.445, 17.081, 0.274, 392316., 10764., 8.971, 0.246, 9939., 0.227, 
  "units unclear", 76.39, 4.3733759*^7, 77.39, 41.4, 16.462, 11.133, 
  7894.393, 0.1, 539.849, 7.11, 13.5, 47.4, "", 8.8, 72.06}, 
 {"UKR", "Europe", "Ukraine", "2020-06-05", 25964., 553., 762., 15., 593.683, 
  12.645, 17.424, 0.343, 403551., 11235., 9.227, 0.257, 9462., 0.216, 
  "units unclear", 72.69, 4.3733759*^7, 77.39, 41.4, 16.462, 11.133, 
  7894.393, 0.1, 539.849, 7.11, 13.5, 47.4, "", 8.8, 72.06}, 
 {"UKR", "Europe", "Ukraine", "2020-06-06", 26514., 550., 777., 15., 606.259, 
  12.576, 17.767, 0.343, 414542., 10991., 9.479, 0.251, 9466., 0.216, 
  "units unclear", 72.69, 4.3733759*^7, 77.39, 41.4, 16.462, 11.133, 
  7894.393, 0.1, 539.849, 7.11, 13.5, 47.4, "", 8.8, 72.06}, 
 {"UKR", "Europe", "Ukraine", "2020-06-07", 26514., 0., 777., 0., 606.259, 
  0., 17.767, 0., 424046., 9504., 9.696, 0.217, 10259., 0.235, 
  "units unclear", 72.69, 4.3733759*^7, 77.39, 41.4, 16.462, 11.133, 
  7894.393, 0.1, 539.849, 7.11, 13.5, 47.4, "", 8.8, 72.06}, 
 {"UKR", "Europe", "Ukraine", "2020-06-08", 26999., 485., 788., 11., 617.349, 
  11.09, 18.018, 0.252, 431085., 7039., 9.857, 0.161, 10700., 0.245, 
  "units unclear", 72.69, 4.3733759*^7, 77.39, 41.4, 16.462, 11.133, 
  7894.393, 0.1, 539.849, 7.11, 13.5, 47.4, "", 8.8, 72.06}, 
 {"UKR", "Europe", "Ukraine", "2020-06-09", 27462., 463., 797., 9., 627.936, 
  10.587, 18.224, 0.206, 437444., 6359., 10.002, 0.145, 9397., 0.215, 
  "units unclear", 72.69, 4.3733759*^7, 77.39, 41.4, 16.462, 11.133, 
  7894.393, 0.1, 539.849, 7.11, 13.5, 47.4, "", 8.8, 72.06}, 
 {"UKR", "Europe", "Ukraine", "2020-06-10", 27856., 394., 810., 13., 636.945, 
  9.009, 18.521, 0.297, 445940., 8496., 10.197, 0.194, 9198., 0.21, 
  "units unclear", 72.69, 4.3733759*^7, 77.39, 41.4, 16.462, 11.133, 
  7894.393, 0.1, 539.849, 7.11, 13.5, 47.4, "", 8.8, 72.06}, 
 {"UKR", "Europe", "Ukraine", "2020-06-11", 28381., 525., 833., 23., 648.949, 
  12.004, 19.047, 0.526, 456509., 10569., 10.438, 0.242, 9170., 0.21, 
  "units unclear", 72.69, 4.3733759*^7, 77.39, 41.4, 16.462, 11.133, 
  7894.393, 0.1, 539.849, 7.11, 13.5, 47.4, "", 8.8, 72.06}, 
 {"UKR", "Europe", "Ukraine", "2020-06-12", 29070., 689., 854., 21., 664.704, 
  15.754, 19.527, 0.48, 468172., 11663., 10.705, 0.267, 9232., 0.211, 
  "units unclear", 64.35, 4.3733759*^7, 77.39, 41.4, 16.462, 11.133, 
  7894.393, 0.1, 539.849, 7.11, 13.5, 47.4, "", 8.8, 72.06}, 
 {"UKR", "Europe", "Ukraine", "2020-06-13", 29753., 683., 870., 16., 680.321, 
  15.617, 19.893, 0.366, 479111., 10939., 10.955, 0.25, 9224., 0.211, 
  "units unclear", 64.35, 4.3733759*^7, 77.39, 41.4, 16.462, 11.133, 
  7894.393, 0.1, 539.849, 7.11, 13.5, 47.4, "", 8.8, 72.06}, 
 {"UKR", "Europe", "Ukraine", "2020-06-14", 30506., 753., 880., 10., 697.539, 
  17.218, 20.122, 0.229, 489334., 10223., 11.189, 0.234, 9327., 0.213, 
  "units unclear", 64.35, 4.3733759*^7, 77.39, 41.4, 16.462, 11.133, 
  7894.393, 0.1, 539.849, 7.11, 13.5, 47.4, "", 8.8, 72.06}, 
 {"UKR", "Europe", "Ukraine", "2020-06-15", 31154., 648., 889., 9., 712.356, 
  14.817, 20.328, 0.206, 497284., 7950., 11.371, 0.182, 9457., 0.216, 
  "units unclear", 64.35, 4.3733759*^7, 77.39, 41.4, 16.462, 11.133, 
  7894.393, 0.1, 539.849, 7.11, 13.5, 47.4, "", 8.8, 72.06}, 
 {"UKR", "Europe", "Ukraine", "2020-06-16", 31810., 656., 901., 12., 727.356, 
  15., 20.602, 0.274, 507251., 9967., 11.599, 0.228, 9972., 0.228, 
  "units unclear", 64.35, 4.3733759*^7, 77.39, 41.4, 16.462, 11.133, 
  7894.393, 0.1, 539.849, 7.11, 13.5, 47.4, "", 8.8, 72.06}, 
 {"UKR", "Europe", "Ukraine", "2020-06-17", 32476., 666., 912., 11., 742.584, 
  15.229, 20.853, 0.252, "", "", "", "", 10415., 0.238, "units unclear", 
  64.35, 4.3733759*^7, 77.39, 41.4, 16.462, 11.133, 7894.393, 0.1, 539.849, 
  7.11, 13.5, 47.4, "", 8.8, 72.06}, {"UKR", "Europe", "Ukraine", 
  "2020-06-18", 33234., 758., 943., 31., 759.916, 17.332, 21.562, 0.709, 
  530442., "", 12.129, "", 10562., 0.242, "units unclear", 64.35, 
  4.3733759*^7, 77.39, 41.4, 16.462, 11.133, 7894.393, 0.1, 539.849, 7.11, 
  13.5, 47.4, "", 8.8, 72.06}, {"UKR", "Europe", "Ukraine", "2020-06-19", 
  34063., 829., 966., 23., 778.872, 18.956, 22.088, 0.526, 542247., 11805., 
  12.399, 0.27, 10582., 0.242, "units unclear", 64.35, 4.3733759*^7, 77.39, 
  41.4, 16.462, 11.133, 7894.393, 0.1, 539.849, 7.11, 13.5, 47.4, "", 8.8, 
  72.06}, {"UKR", "Europe", "Ukraine", "2020-06-20", 34984., 921., 985., 19., 
  799.931, 21.059, 22.523, 0.434, 553737., 11490., 12.662, 0.263, 10661., 
  0.244, "units unclear", 64.35, 4.3733759*^7, 77.39, 41.4, 16.462, 11.133, 
  7894.393, 0.1, 539.849, 7.11, 13.5, 47.4, "", 8.8, 72.06}, 
 {"UKR", "Europe", "Ukraine", "2020-06-21", 35825., 841., 994., 9., 819.161, 
  19.23, 22.728, 0.206, 563194., 9457., 12.878, 0.216, 10551., 0.241, 
  "units unclear", 64.35, 4.3733759*^7, 77.39, 41.4, 16.462, 11.133, 
  7894.393, 0.1, 539.849, 7.11, 13.5, 47.4, "", 8.8, 72.06}, 
 {"UKR", "Europe", "Ukraine", "2020-06-22", 36560., 735., 1002., 8., 835.967, 
  16.806, 22.911, 0.183, 569589., 6395., 13.024, 0.146, 10329., 0.236, 
  "units unclear", 64.35, 4.3733759*^7, 77.39, 41.4, 16.462, 11.133, 
  7894.393, 0.1, 539.849, 7.11, 13.5, 47.4, "", 8.8, 72.06}, 
 {"UKR", "Europe", "Ukraine", "2020-06-23", 37241., 681., 1012., 10., 
  851.539, 15.571, 23.14, 0.229, 580814., 11225., 13.281, 0.257, 10509., 
  0.24, "units unclear", 64.35, 4.3733759*^7, 77.39, 41.4, 16.462, 11.133, 
  7894.393, 0.1, 539.849, 7.11, 13.5, 47.4, "", 8.8, 72.06}, 
 {"UKR", "Europe", "Ukraine", "2020-06-24", 39014., 1773., 1051., 39., 
  892.08, 40.541, 24.032, 0.892, 594002., 13188., 13.582, 0.302, 10736., 
  0.245, "units unclear", 64.35, 4.3733759*^7, 77.39, 41.4, 16.462, 11.133, 
  7894.393, 0.1, 539.849, 7.11, 13.5, 47.4, "", 8.8, 72.06}, 
 {"UKR", "Europe", "Ukraine", "2020-06-25", 39014., 0., 1051., 0., 892.08, 
  0., 24.032, 0., 606766., 12764., 13.874, 0.292, 10903., 0.249, 
  "units unclear", 64.35, 4.3733759*^7, 77.39, 41.4, 16.462, 11.133, 
  7894.393, 0.1, 539.849, 7.11, 13.5, 47.4, "", 8.8, 72.06}, 
 {"UKR", "Europe", "Ukraine", "2020-06-26", 40008., 994., 1067., 16., 
  914.808, 22.728, 24.398, 0.366, "", "", "", "", 11017., 0.252, 
  "units unclear", 64.35, 4.3733759*^7, 77.39, 41.4, 16.462, 11.133, 
  7894.393, 0.1, 539.849, 7.11, 13.5, 47.4, "", 8.8, 72.06}, 
 {"UKR", "Europe", "Ukraine", "2020-06-27", 41117., 1109., 1086., 19., 
  940.166, 25.358, 24.832, 0.434, 631966., "", 14.45, "", 11176., 0.256, 
  "units unclear", 64.35, 4.3733759*^7, 77.39, 41.4, 16.462, 11.133, 
  7894.393, 0.1, 539.849, 7.11, 13.5, 47.4, "", 8.8, 72.06}, 
 {"UKR", "Europe", "Ukraine", "2020-06-28", 42065., 948., 1110., 24., 
  961.843, 21.677, 25.381, 0.549, 641911., 9945., 14.678, 0.227, 11245., 
  0.257, "units unclear", 64.35, 4.3733759*^7, 77.39, 41.4, 16.462, 11.133, 
  7894.393, 0.1, 539.849, 7.11, 13.5, 47.4, "", 8.8, 72.06}, 
 {"UKR", "Europe", "Ukraine", "2020-06-29", 42982., 917., 1129., 19., 
  982.811, 20.968, 25.815, 0.434, 649150., 7239., 14.843, 0.166, 11366., 
  0.26, "units unclear", 64.35, 4.3733759*^7, 77.39, 41.4, 16.462, 11.133, 
  7894.393, 0.1, 539.849, 7.11, 13.5, 47.4, "", 8.8, 72.06}, 
 {"UKR", "Europe", "Ukraine", "2020-06-30", 43628., 646., 1147., 18., 
  997.582, 14.771, 26.227, 0.412, 656122., 6972., 15.003, 0.159, 10758., 
  0.246, "units unclear", 64.35, 4.3733759*^7, 77.39, 41.4, 16.462, 11.133, 
  7894.393, 0.1, 539.849, 7.11, 13.5, 47.4, "", 8.8, 72.06}, 
 {"UKR", "Europe", "Ukraine", "2020-07-01", 44998., 1370., 1173., 26., 
  1028.908, 31.326, 26.821, 0.595, 666147., 10025., 15.232, 0.229, 10306., 
  0.236, "units unclear", 64.35, 4.3733759*^7, 77.39, 41.4, 16.462, 11.133, 
  7894.393, 0.1, 539.849, 7.11, 13.5, 47.4, "", 8.8, 72.06}, 
 {"UKR", "Europe", "Ukraine", "2020-07-02", 44998., 0., 1173., 0., 1028.908, 
  0., 26.821, 0., 677257., 11110., 15.486, 0.254, 10070., 0.23, 
  "units unclear", 64.35, 4.3733759*^7, 77.39, 41.4, 16.462, 11.133, 
  7894.393, 0.1, 539.849, 7.11, 13.5, 47.4, "", 8.8, 72.06}, 
 {"UKR", "Europe", "Ukraine", "2020-07-03", 45887., 889., 1185., 12., 
  1049.235, 20.328, 27.096, 0.274, 690953., 13696., 15.799, 0.313, 10227., 
  0.234, "units unclear", "", 4.3733759*^7, 77.39, 41.4, 16.462, 11.133, 
  7894.393, 0.1, 539.849, 7.11, 13.5, 47.4, "", 8.8, 72.06}, 
 {"UKR", "Europe", "Ukraine", "2020-07-04", 47677., 1790., 1227., 42., 
  1090.165, 40.929, 28.056, 0.96, "", "", "", "", 10199., 0.233, 
  "units unclear", "", 4.3733759*^7, 77.39, 41.4, 16.462, 11.133, 7894.393, 
  0.1, 539.849, 7.11, 13.5, 47.4, "", 8.8, 72.06}, 
 {"UKR", "Europe", "Ukraine", "2020-07-05", 47677., 0., 1227., 0., 1090.165, 
  0., 28.056, 0., 715770., "", 16.367, "", 10551., 0.241, "units unclear", 
  "", 4.3733759*^7, 77.39, 41.4, 16.462, 11.133, 7894.393, 0.1, 539.849, 
  7.11, 13.5, 47.4, "", 8.8, 72.06}, {"UKR", "Europe", "Ukraine", 
  "2020-07-06", 49043., 1366., 1262., 35., 1121.399, 31.234, 28.856, 0.8, 
  722513., 6743., 16.521, 0.154, 10480., 0.24, "units unclear", "", 
  4.3733759*^7, 77.39, 41.4, 16.462, 11.133, 7894.393, 0.1, 539.849, 7.11, 
  13.5, 47.4, "", 8.8, 72.06}, {"UKR", "Europe", "Ukraine", "2020-07-07", 
  49607., 564., 1283., 21., 1134.295, 12.896, 29.337, 0.48, 731858., 9345., 
  16.734, 0.214, 10819., 0.247, "units unclear", "", 4.3733759*^7, 77.39, 
  41.4, 16.462, 11.133, 7894.393, 0.1, 539.849, 7.11, 13.5, 47.4, "", 8.8, 
  72.06}, {"UKR", "Europe", "Ukraine", "2020-07-08", 50414., 807., 1306., 
  23., 1152.748, 18.453, 29.863, 0.526, "", "", "", "", "", "", "", "", 
  4.3733759*^7, 77.39, 41.4, 16.462, 11.133, 7894.393, 0.1, 539.849, 7.11, 
  13.5, 47.4, "", 8.8, 72.06}, {"ARE", "Asia", "United Arab Emirates", 
  "2019-12-31", 0., 0., 0., 0., 0., 0., 0., 0., "", "", "", "", "", "", "", 
  "", 9.8904*^6, 112.442, 34., 1.144, 0.526, 67293.483, "", 317.84, 17.26, 
  1.2, 37.4, "", 1.2, 77.97}, {"ARE", "Asia", "United Arab Emirates", 
  "2020-01-01", 0., 0., 0., 0., 0., 0., 0., 0., "", "", "", "", "", "", "", 
  0., 9.8904*^6, 112.442, 34., 1.144, 0.526, 67293.483, "", 317.84, 17.26, 
  1.2, 37.4, "", 1.2, 77.97}, {"ARE", "Asia", "United Arab Emirates", 
  "2020-01-02", 0., 0., 0., 0., 0., 0., 0., 0., "", "", "", "", "", "", "", 
  0., 9.8904*^6, 112.442, 34., 1.144, 0.526, 67293.483, "", 317.84, 17.26, 
  1.2, 37.4, "", 1.2, 77.97}, {"ARE", "Asia", "United Arab Emirates", 
  "2020-01-03", 0., 0., 0., 0., 0., 0., 0., 0., "", "", "", "", "", "", "", 
  0., 9.8904*^6, 112.442, 34., 1.144, 0.526, 67293.483, "", 317.84, 17.26, 
  1.2, 37.4, "", 1.2, 77.97}, {"ARE", "Asia", "United Arab Emirates", 
  "2020-01-04", 0., 0., 0., 0., 0., 0., 0., 0., "", "", "", "", "", "", "", 
  0., 9.8904*^6, 112.442, 34., 1.144, 0.526, 67293.483, "", 317.84, 17.26, 
  1.2, 37.4, "", 1.2, 77.97}, {"ARE", "Asia", "United Arab Emirates", 
  "2020-01-05", 0., 0., 0., 0., 0., 0., 0., 0., "", "", "", "", "", "", "", 
  0., 9.8904*^6, 112.442, 34., 1.144, 0.526, 67293.483, "", 317.84, 17.26, 
  1.2, 37.4, "", 1.2, 77.97}, {"ARE", "Asia", "United Arab Emirates", 
  "2020-01-06", 0., 0., 0., 0., 0., 0., 0., 0., "", "", "", "", "", "", "", 
  0., 9.8904*^6, 112.442, 34., 1.144, 0.526, 67293.483, "", 317.84, 17.26, 
  1.2, 37.4, "", 1.2, 77.97}, {"ARE", "Asia", "United Arab Emirates", 
  "2020-01-07", 0., 0., 0., 0., 0., 0., 0., 0., "", "", "", "", "", "", "", 
  0., 9.8904*^6, 112.442, 34., 1.144, 0.526, 67293.483, "", 317.84, 17.26, 
  1.2, 37.4, "", 1.2, 77.97}, {"ARE", "Asia", "United Arab Emirates", 
  "2020-01-08", 0., 0., 0., 0., 0., 0., 0., 0., "", "", "", "", "", "", "", 
  0., 9.8904*^6, 112.442, 34., 1.144, 0.526, 67293.483, "", 317.84, 17.26, 
  1.2, 37.4, "", 1.2, 77.97}, {"ARE", "Asia", "United Arab Emirates", 
  "2020-01-09", 0., 0., 0., 0., 0., 0., 0., 0., "", "", "", "", "", "", "", 
  0., 9.8904*^6, 112.442, 34., 1.144, 0.526, 67293.483, "", 317.84, 17.26, 
  1.2, 37.4, "", 1.2, 77.97}, {"ARE", "Asia", "United Arab Emirates", 
  "2020-01-10", 0., 0., 0., 0., 0., 0., 0., 0., "", "", "", "", "", "", "", 
  0., 9.8904*^6, 112.442, 34., 1.144, 0.526, 67293.483, "", 317.84, 17.26, 
  1.2, 37.4, "", 1.2, 77.97}, {"ARE", "Asia", "United Arab Emirates", 
  "2020-01-11", 0., 0., 0., 0., 0., 0., 0., 0., "", "", "", "", "", "", "", 
  0., 9.8904*^6, 112.442, 34., 1.144, 0.526, 67293.483, "", 317.84, 17.26, 
  1.2, 37.4, "", 1.2, 77.97}, {"ARE", "Asia", "United Arab Emirates", 
  "2020-01-12", 0., 0., 0., 0., 0., 0., 0., 0., "", "", "", "", "", "", "", 
  0., 9.8904*^6, 112.442, 34., 1.144, 0.526, 67293.483, "", 317.84, 17.26, 
  1.2, 37.4, "", 1.2, 77.97}, {"ARE", "Asia", "United Arab Emirates", 
  "2020-01-13", 0., 0., 0., 0., 0., 0., 0., 0., "", "", "", "", "", "", "", 
  0., 9.8904*^6, 112.442, 34., 1.144, 0.526, 67293.483, "", 317.84, 17.26, 
  1.2, 37.4, "", 1.2, 77.97}, {"ARE", "Asia", "United Arab Emirates", 
  "2020-01-14", 0., 0., 0., 0., 0., 0., 0., 0., "", "", "", "", "", "", "", 
  0., 9.8904*^6, 112.442, 34., 1.144, 0.526, 67293.483, "", 317.84, 17.26, 
  1.2, 37.4, "", 1.2, 77.97}, {"ARE", "Asia", "United Arab Emirates", 
  "2020-01-15", 0., 0., 0., 0., 0., 0., 0., 0., "", "", "", "", "", "", "", 
  0., 9.8904*^6, 112.442, 34., 1.144, 0.526, 67293.483, "", 317.84, 17.26, 
  1.2, 37.4, "", 1.2, 77.97}, {"ARE", "Asia", "United Arab Emirates", 
  "2020-01-16", 0., 0., 0., 0., 0., 0., 0., 0., "", "", "", "", "", "", "", 
  0., 9.8904*^6, 112.442, 34., 1.144, 0.526, 67293.483, "", 317.84, 17.26, 
  1.2, 37.4, "", 1.2, 77.97}, {"ARE", "Asia", "United Arab Emirates", 
  "2020-01-17", 0., 0., 0., 0., 0., 0., 0., 0., "", "", "", "", "", "", "", 
  0., 9.8904*^6, 112.442, 34., 1.144, 0.526, 67293.483, "", 317.84, 17.26, 
  1.2, 37.4, "", 1.2, 77.97}, {"ARE", "Asia", "United Arab Emirates", 
  "2020-01-18", 0., 0., 0., 0., 0., 0., 0., 0., "", "", "", "", "", "", "", 
  0., 9.8904*^6, 112.442, 34., 1.144, 0.526, 67293.483, "", 317.84, 17.26, 
  1.2, 37.4, "", 1.2, 77.97}, {"ARE", "Asia", "United Arab Emirates", 
  "2020-01-19", 0., 0., 0., 0., 0., 0., 0., 0., "", "", "", "", "", "", "", 
  0., 9.8904*^6, 112.442, 34., 1.144, 0.526, 67293.483, "", 317.84, 17.26, 
  1.2, 37.4, "", 1.2, 77.97}, {"ARE", "Asia", "United Arab Emirates", 
  "2020-01-20", 0., 0., 0., 0., 0., 0., 0., 0., "", "", "", "", "", "", "", 
  0., 9.8904*^6, 112.442, 34., 1.144, 0.526, 67293.483, "", 317.84, 17.26, 
  1.2, 37.4, "", 1.2, 77.97}, {"ARE", "Asia", "United Arab Emirates", 
  "2020-01-21", 0., 0., 0., 0., 0., 0., 0., 0., "", "", "", "", "", "", "", 
  0., 9.8904*^6, 112.442, 34., 1.144, 0.526, 67293.483, "", 317.84, 17.26, 
  1.2, 37.4, "", 1.2, 77.97}, {"ARE", "Asia", "United Arab Emirates", 
  "2020-01-22", 0., 0., 0., 0., 0., 0., 0., 0., "", "", "", "", "", "", "", 
  0., 9.8904*^6, 112.442, 34., 1.144, 0.526, 67293.483, "", 317.84, 17.26, 
  1.2, 37.4, "", 1.2, 77.97}, {"ARE", "Asia", "United Arab Emirates", 
  "2020-01-23", 0., 0., 0., 0., 0., 0., 0., 0., "", "", "", "", "", "", "", 
  2.78, 9.8904*^6, 112.442, 34., 1.144, 0.526, 67293.483, "", 317.84, 17.26, 
  1.2, 37.4, "", 1.2, 77.97}, {"ARE", "Asia", "United Arab Emirates", 
  "2020-01-24", 0., 0., 0., 0., 0., 0., 0., 0., "", "", "", "", "", "", "", 
  2.78, 9.8904*^6, 112.442, 34., 1.144, 0.526, 67293.483, "", 317.84, 17.26, 
  1.2, 37.4, "", 1.2, 77.97}, {"ARE", "Asia", "United Arab Emirates", 
  "2020-01-25", 0., 0., 0., 0., 0., 0., 0., 0., "", "", "", "", "", "", "", 
  2.78, 9.8904*^6, 112.442, 34., 1.144, 0.526, 67293.483, "", 317.84, 17.26, 
  1.2, 37.4, "", 1.2, 77.97}, {"ARE", "Asia", "United Arab Emirates", 
  "2020-01-26", 0., 0., 0., 0., 0., 0., 0., 0., "", "", "", "", "", "", "", 
  2.78, 9.8904*^6, 112.442, 34., 1.144, 0.526, 67293.483, "", 317.84, 17.26, 
  1.2, 37.4, "", 1.2, 77.97}, {"ARE", "Asia", "United Arab Emirates", 
  "2020-01-27", 1., 1., 0., 0., 0.101, 0.101, 0., 0., "", "", "", "", "", "", 
  "", 2.78, 9.8904*^6, 112.442, 34., 1.144, 0.526, 67293.483, "", 317.84, 
  17.26, 1.2, 37.4, "", 1.2, 77.97}, {"ARE", "Asia", "United Arab Emirates", 
  "2020-01-28", 1., 0., 0., 0., 0.101, 0., 0., 0., "", "", "", "", "", "", 
  "", 2.78, 9.8904*^6, 112.442, 34., 1.144, 0.526, 67293.483, "", 317.84, 
  17.26, 1.2, 37.4, "", 1.2, 77.97}, {"ARE", "Asia", "United Arab Emirates", 
  "2020-01-29", 1., 0., 0., 0., 0.101, 0., 0., 0., "", "", "", "", "", "", 
  "", 2.78, 9.8904*^6, 112.442, 34., 1.144, 0.526, 67293.483, "", 317.84, 
  17.26, 1.2, 37.4, "", 1.2, 77.97}, {"ARE", "Asia", "United Arab Emirates", 
  "2020-01-30", 4., 3., 0., 0., 0.404, 0.303, 0., 0., "", "", "", "", "", "", 
  "", 2.78, 9.8904*^6, 112.442, 34., 1.144, 0.526, 67293.483, "", 317.84, 
  17.26, 1.2, 37.4, "", 1.2, 77.97}, {"ARE", "Asia", "United Arab Emirates", 
  "2020-01-31", 4., 0., 0., 0., 0.404, 0., 0., 0., "", "", "", "", "", "", 
  "", 2.78, 9.8904*^6, 112.442, 34., 1.144, 0.526, 67293.483, "", 317.84, 
  17.26, 1.2, 37.4, "", 1.2, 77.97}, {"ARE", "Asia", "United Arab Emirates", 
  "2020-02-01", 4., 0., 0., 0., 0.404, 0., 0., 0., "", "", "", "", "", "", 
  "", 2.78, 9.8904*^6, 112.442, 34., 1.144, 0.526, 67293.483, "", 317.84, 
  17.26, 1.2, 37.4, "", 1.2, 77.97}, {"ARE", "Asia", "United Arab Emirates", 
  "2020-02-02", 5., 1., 0., 0., 0.506, 0.101, 0., 0., "", "", "", "", "", "", 
  "", 2.78, 9.8904*^6, 112.442, 34., 1.144, 0.526, 67293.483, "", 317.84, 
  17.26, 1.2, 37.4, "", 1.2, 77.97}, {"ARE", "Asia", "United Arab Emirates", 
  "2020-02-03", 5., 0., 0., 0., 0.506, 0., 0., 0., "", "", "", "", "", "", 
  "", 2.78, 9.8904*^6, 112.442, 34., 1.144, 0.526, 67293.483, "", 317.84, 
  17.26, 1.2, 37.4, "", 1.2, 77.97}, {"ARE", "Asia", "United Arab Emirates", 
  "2020-02-04", 5., 0., 0., 0., 0.506, 0., 0., 0., "", "", "", "", "", "", 
  "", 2.78, 9.8904*^6, 112.442, 34., 1.144, 0.526, 67293.483, "", 317.84, 
  17.26, 1.2, 37.4, "", 1.2, 77.97}, {"ARE", "Asia", "United Arab Emirates", 
  "2020-02-05", 5., 0., 0., 0., 0.506, 0., 0., 0., "", "", "", "", "", "", 
  "", 2.78, 9.8904*^6, 112.442, 34., 1.144, 0.526, 67293.483, "", 317.84, 
  17.26, 1.2, 37.4, "", 1.2, 77.97}, {"ARE", "Asia", "United Arab Emirates", 
  "2020-02-06", 5., 0., 0., 0., 0.506, 0., 0., 0., "", "", "", "", "", "", 
  "", 2.78, 9.8904*^6, 112.442, 34., 1.144, 0.526, 67293.483, "", 317.84, 
  17.26, 1.2, 37.4, "", 1.2, 77.97}, {"ARE", "Asia", "United Arab Emirates", 
  "2020-02-07", 5., 0., 0., 0., 0.506, 0., 0., 0., "", "", "", "", "", "", 
  "", 2.78, 9.8904*^6, 112.442, 34., 1.144, 0.526, 67293.483, "", 317.84, 
  17.26, 1.2, 37.4, "", 1.2, 77.97}, {"ARE", "Asia", "United Arab Emirates", 
  "2020-02-08", 7., 2., 0., 0., 0.708, 0.202, 0., 0., "", "", "", "", "", "", 
  "", 2.78, 9.8904*^6, 112.442, 34., 1.144, 0.526, 67293.483, "", 317.84, 
  17.26, 1.2, 37.4, "", 1.2, 77.97}, {"ARE", "Asia", "United Arab Emirates", 
  "2020-02-09", 7., 0., 0., 0., 0.708, 0., 0., 0., "", "", "", "", "", "", 
  "", 2.78, 9.8904*^6, 112.442, 34., 1.144, 0.526, 67293.483, "", 317.84, 
  17.26, 1.2, 37.4, "", 1.2, 77.97}, {"ARE", "Asia", "United Arab Emirates", 
  "2020-02-10", 7., 0., 0., 0., 0.708, 0., 0., 0., "", "", "", "", "", "", 
  "", 2.78, 9.8904*^6, 112.442, 34., 1.144, 0.526, 67293.483, "", 317.84, 
  17.26, 1.2, 37.4, "", 1.2, 77.97}, {"ARE", "Asia", "United Arab Emirates", 
  "2020-02-11", 8., 1., 0., 0., 0.809, 0.101, 0., 0., "", "", "", "", "", "", 
  "", 2.78, 9.8904*^6, 112.442, 34., 1.144, 0.526, 67293.483, "", 317.84, 
  17.26, 1.2, 37.4, "", 1.2, 77.97}, {"ARE", "Asia", "United Arab Emirates", 
  "2020-02-12", 8., 0., 0., 0., 0.809, 0., 0., 0., "", "", "", "", "", "", 
  "", 2.78, 9.8904*^6, 112.442, 34., 1.144, 0.526, 67293.483, "", 317.84, 
  17.26, 1.2, 37.4, "", 1.2, 77.97}, {"ARE", "Asia", "United Arab Emirates", 
  "2020-02-13", 8., 0., 0., 0., 0.809, 0., 0., 0., "", "", "", "", "", "", 
  "", 2.78, 9.8904*^6, 112.442, 34., 1.144, 0.526, 67293.483, "", 317.84, 
  17.26, 1.2, 37.4, "", 1.2, 77.97}, {"ARE", "Asia", "United Arab Emirates", 
  "2020-02-14", 8., 0., 0., 0., 0.809, 0., 0., 0., "", "", "", "", "", "", 
  "", 2.78, 9.8904*^6, 112.442, 34., 1.144, 0.526, 67293.483, "", 317.84, 
  17.26, 1.2, 37.4, "", 1.2, 77.97}, {"ARE", "Asia", "United Arab Emirates", 
  "2020-02-15", 8., 0., 0., 0., 0.809, 0., 0., 0., "", "", "", "", "", "", 
  "", 2.78, 9.8904*^6, 112.442, 34., 1.144, 0.526, 67293.483, "", 317.84, 
  17.26, 1.2, 37.4, "", 1.2, 77.97}, {"ARE", "Asia", "United Arab Emirates", 
  "2020-02-16", 8., 0., 0., 0., 0.809, 0., 0., 0., "", "", "", "", "", "", 
  "", 2.78, 9.8904*^6, 112.442, 34., 1.144, 0.526, 67293.483, "", 317.84, 
  17.26, 1.2, 37.4, "", 1.2, 77.97}, {"ARE", "Asia", "United Arab Emirates", 
  "2020-02-17", 9., 1., 0., 0., 0.91, 0.101, 0., 0., "", "", "", "", "", "", 
  "", 2.78, 9.8904*^6, 112.442, 34., 1.144, 0.526, 67293.483, "", 317.84, 
  17.26, 1.2, 37.4, "", 1.2, 77.97}, {"ARE", "Asia", "United Arab Emirates", 
  "2020-02-18", 9., 0., 0., 0., 0.91, 0., 0., 0., "", "", "", "", "", "", "", 
  2.78, 9.8904*^6, 112.442, 34., 1.144, 0.526, 67293.483, "", 317.84, 17.26, 
  1.2, 37.4, "", 1.2, 77.97}, {"ARE", "Asia", "United Arab Emirates", 
  "2020-02-19", 9., 0., 0., 0., 0.91, 0., 0., 0., "", "", "", "", "", "", "", 
  2.78, 9.8904*^6, 112.442, 34., 1.144, 0.526, 67293.483, "", 317.84, 17.26, 
  1.2, 37.4, "", 1.2, 77.97}, {"ARE", "Asia", "United Arab Emirates", 
  "2020-02-20", 9., 0., 0., 0., 0.91, 0., 0., 0., "", "", "", "", "", "", "", 
  2.78, 9.8904*^6, 112.442, 34., 1.144, 0.526, 67293.483, "", 317.84, 17.26, 
  1.2, 37.4, "", 1.2, 77.97}, {"ARE", "Asia", "United Arab Emirates", 
  "2020-02-21", 9., 0., 0., 0., 0.91, 0., 0., 0., "", "", "", "", "", "", "", 
  2.78, 9.8904*^6, 112.442, 34., 1.144, 0.526, 67293.483, "", 317.84, 17.26, 
  1.2, 37.4, "", 1.2, 77.97}, {"ARE", "Asia", "United Arab Emirates", 
  "2020-02-22", 11., 2., 0., 0., 1.112, 0.202, 0., 0., "", "", "", "", "", 
  "", "", 2.78, 9.8904*^6, 112.442, 34., 1.144, 0.526, 67293.483, "", 317.84, 
  17.26, 1.2, 37.4, "", 1.2, 77.97}, {"ARE", "Asia", "United Arab Emirates", 
  "2020-02-23", 13., 2., 0., 0., 1.314, 0.202, 0., 0., "", "", "", "", "", 
  "", "", 2.78, 9.8904*^6, 112.442, 34., 1.144, 0.526, 67293.483, "", 317.84, 
  17.26, 1.2, 37.4, "", 1.2, 77.97}, {"ARE", "Asia", "United Arab Emirates", 
  "2020-02-24", 13., 0., 0., 0., 1.314, 0., 0., 0., "", "", "", "", "", "", 
  "", 8.33, 9.8904*^6, 112.442, 34., 1.144, 0.526, 67293.483, "", 317.84, 
  17.26, 1.2, 37.4, "", 1.2, 77.97}, {"ARE", "Asia", "United Arab Emirates", 
  "2020-02-25", 13., 0., 0., 0., 1.314, 0., 0., 0., "", "", "", "", "", "", 
  "", 8.33, 9.8904*^6, 112.442, 34., 1.144, 0.526, 67293.483, "", 317.84, 
  17.26, 1.2, 37.4, "", 1.2, 77.97}, {"ARE", "Asia", "United Arab Emirates", 
  "2020-02-26", 13., 0., 0., 0., 1.314, 0., 0., 0., "", "", "", "", "", "", 
  "", 8.33, 9.8904*^6, 112.442, 34., 1.144, 0.526, 67293.483, "", 317.84, 
  17.26, 1.2, 37.4, "", 1.2, 77.97}, {"ARE", "Asia", "United Arab Emirates", 
  "2020-02-27", 13., 0., 0., 0., 1.314, 0., 0., 0., "", "", "", "", "", "", 
  "", 8.33, 9.8904*^6, 112.442, 34., 1.144, 0.526, 67293.483, "", 317.84, 
  17.26, 1.2, 37.4, "", 1.2, 77.97}, {"ARE", "Asia", "United Arab Emirates", 
  "2020-02-28", 19., 6., 0., 0., 1.921, 0.607, 0., 0., "", "", "", "", "", 
  "", "", 8.33, 9.8904*^6, 112.442, 34., 1.144, 0.526, 67293.483, "", 317.84, 
  17.26, 1.2, 37.4, "", 1.2, 77.97}, {"ARE", "Asia", "United Arab Emirates", 
  "2020-02-29", 19., 0., 0., 0., 1.921, 0., 0., 0., "", "", "", "", "", "", 
  "", 8.33, 9.8904*^6, 112.442, 34., 1.144, 0.526, 67293.483, "", 317.84, 
  17.26, 1.2, 37.4, "", 1.2, 77.97}, {"ARE", "Asia", "United Arab Emirates", 
  "2020-03-01", 21., 2., 0., 0., 2.123, 0.202, 0., 0., "", "", "", "", "", 
  "", "", 15.74, 9.8904*^6, 112.442, 34., 1.144, 0.526, 67293.483, "", 
  317.84, 17.26, 1.2, 37.4, "", 1.2, 77.97}, 
 {"ARE", "Asia", "United Arab Emirates", "2020-03-02", 21., 0., 0., 0., 
  2.123, 0., 0., 0., "", "", "", "", "", "", "", 15.74, 9.8904*^6, 112.442, 
  34., 1.144, 0.526, 67293.483, "", 317.84, 17.26, 1.2, 37.4, "", 1.2, 
  77.97}, {"ARE", "Asia", "United Arab Emirates", "2020-03-04", 27., 6., 0., 
  0., 2.73, 0.607, 0., 0., "", "", "", "", "", "", "", 15.74, 9.8904*^6, 
  112.442, 34., 1.144, 0.526, 67293.483, "", 317.84, 17.26, 1.2, 37.4, "", 
  1.2, 77.97}, {"ARE", "Asia", "United Arab Emirates", "2020-03-06", 29., 2., 
  0., 0., 2.932, 0.202, 0., 0., "", "", "", "", "", "", "", 15.74, 9.8904*^6, 
  112.442, 34., 1.144, 0.526, 67293.483, "", 317.84, 17.26, 1.2, 37.4, "", 
  1.2, 77.97}, {"ARE", "Asia", "United Arab Emirates", "2020-03-08", 45., 
  16., 0., 0., 4.55, 1.618, 0., 0., "", "", "", "", "", "", "", 21.3, 
  9.8904*^6, 112.442, 34., 1.144, 0.526, 67293.483, "", 317.84, 17.26, 1.2, 
  37.4, "", 1.2, 77.97}, {"ARE", "Asia", "United Arab Emirates", 
  "2020-03-10", 59., 14., 0., 0., 5.965, 1.416, 0., 0., "", "", "", "", "", 
  "", "", 21.3, 9.8904*^6, 112.442, 34., 1.144, 0.526, 67293.483, "", 317.84, 
  17.26, 1.2, 37.4, "", 1.2, 77.97}, {"ARE", "Asia", "United Arab Emirates", 
  "2020-03-11", 74., 15., 0., 0., 7.482, 1.517, 0., 0., "", "", "", "", "", 
  "", "", 32.41, 9.8904*^6, 112.442, 34., 1.144, 0.526, 67293.483, "", 
  317.84, 17.26, 1.2, 37.4, "", 1.2, 77.97}, 
 {"ARE", "Asia", "United Arab Emirates", "2020-03-13", 85., 11., 0., 0., 
  8.594, 1.112, 0., 0., "", "", "", "", "", "", "", 34.26, 9.8904*^6, 
  112.442, 34., 1.144, 0.526, 67293.483, "", 317.84, 17.26, 1.2, 37.4, "", 
  1.2, 77.97}, {"ARE", "Asia", "United Arab Emirates", "2020-03-15", 85., 0., 
  0., 0., 8.594, 0., 0., 0., "", "", "", "", "", "", "", 34.26, 9.8904*^6, 
  112.442, 34., 1.144, 0.526, 67293.483, "", 317.84, 17.26, 1.2, 37.4, "", 
  1.2, 77.97}, {"ARE", "Asia", "United Arab Emirates", "2020-03-16", 86., 1., 
  0., 0., 8.695, 0.101, 0., 0., "", "", "", "", "", "", "", 45.37, 9.8904*^6, 
  112.442, 34., 1.144, 0.526, 67293.483, "", 317.84, 17.26, 1.2, 37.4, "", 
  1.2, 77.97}, {"ARE", "Asia", "United Arab Emirates", "2020-03-17", 98., 
  12., 0., 0., 9.909, 1.213, 0., 0., "", "", "", "", "", "", "", 45.37, 
  9.8904*^6, 112.442, 34., 1.144, 0.526, 67293.483, "", 317.84, 17.26, 1.2, 
  37.4, "", 1.2, 77.97}, {"ARE", "Asia", "United Arab Emirates", 
  "2020-03-18", 113., 15., 0., 0., 11.425, 1.517, 0., 0., "", "", "", "", "", 
  "", "", 45.37, 9.8904*^6, 112.442, 34., 1.144, 0.526, 67293.483, "", 
  317.84, 17.26, 1.2, 37.4, "", 1.2, 77.97}, 
 {"ARE", "Asia", "United Arab Emirates", "2020-03-19", 113., 0., 0., 0., 
  11.425, 0., 0., 0., "", "", "", "", "", "", "", 45.37, 9.8904*^6, 112.442, 
  34., 1.144, 0.526, 67293.483, "", 317.84, 17.26, 1.2, 37.4, "", 1.2, 
  77.97}, {"ARE", "Asia", "United Arab Emirates", "2020-03-20", 140., 27., 
  0., 0., 14.155, 2.73, 0., 0., "", "", "", "", "", "", "", 45.37, 9.8904*^6, 
  112.442, 34., 1.144, 0.526, 67293.483, "", 317.84, 17.26, 1.2, 37.4, "", 
  1.2, 77.97}, {"ARE", "Asia", "United Arab Emirates", "2020-03-21", 140., 
  0., 0., 0., 14.155, 0., 0., 0., "", "", "", "", "", "", "", 45.37, 
  9.8904*^6, 112.442, 34., 1.144, 0.526, 67293.483, "", 317.84, 17.26, 1.2, 
  37.4, "", 1.2, 77.97}, {"ARE", "Asia", "United Arab Emirates", 
  "2020-03-22", 153., 13., 2., 2., 15.47, 1.314, 0.202, 0.202, "", "", "", 
  "", "", "", "", 45.37, 9.8904*^6, 112.442, 34., 1.144, 0.526, 67293.483, 
  "", 317.84, 17.26, 1.2, 37.4, "", 1.2, 77.97}, 
 {"ARE", "Asia", "United Arab Emirates", "2020-03-23", 153., 0., 2., 0., 
  15.47, 0., 0.202, 0., "", "", "", "", "", "", "", 62.04, 9.8904*^6, 
  112.442, 34., 1.144, 0.526, 67293.483, "", 317.84, 17.26, 1.2, 37.4, "", 
  1.2, 77.97}, {"ARE", "Asia", "United Arab Emirates", "2020-03-24", 198., 
  45., 2., 0., 20.019, 4.55, 0.202, 0., "", "", "", "", "", "", "", 62.04, 
  9.8904*^6, 112.442, 34., 1.144, 0.526, 67293.483, "", 317.84, 17.26, 1.2, 
  37.4, "", 1.2, 77.97}, {"ARE", "Asia", "United Arab Emirates", 
  "2020-03-25", 248., 50., 2., 0., 25.075, 5.055, 0.202, 0., "", "", "", "", 
  "", "", "", 70.37, 9.8904*^6, 112.442, 34., 1.144, 0.526, 67293.483, "", 
  317.84, 17.26, 1.2, 37.4, "", 1.2, 77.97}, 
 {"ARE", "Asia", "United Arab Emirates", "2020-03-26", 333., 85., 2., 0., 
  33.669, 8.594, 0.202, 0., "", "", "", "", "", "", "", 73.15, 9.8904*^6, 
  112.442, 34., 1.144, 0.526, 67293.483, "", 317.84, 17.26, 1.2, 37.4, "", 
  1.2, 77.97}, {"ARE", "Asia", "United Arab Emirates", "2020-03-27", 333., 
  0., 2., 0., 33.669, 0., 0.202, 0., "", "", "", "", "", "", "", 84.26, 
  9.8904*^6, 112.442, 34., 1.144, 0.526, 67293.483, "", 317.84, 17.26, 1.2, 
  37.4, "", 1.2, 77.97}, {"ARE", "Asia", "United Arab Emirates", 
  "2020-03-28", 405., 72., 2., 0., 40.949, 7.28, 0.202, 0., "", "", "", "", 
  "", "", "", 84.26, 9.8904*^6, 112.442, 34., 1.144, 0.526, 67293.483, "", 
  317.84, 17.26, 1.2, 37.4, "", 1.2, 77.97}, 
 {"ARE", "Asia", "United Arab Emirates", "2020-03-29", 468., 63., 2., 0., 
  47.319, 6.37, 0.202, 0., "", "", "", "", "", "", "", 84.26, 9.8904*^6, 
  112.442, 34., 1.144, 0.526, 67293.483, "", 317.84, 17.26, 1.2, 37.4, "", 
  1.2, 77.97}, {"ARE", "Asia", "United Arab Emirates", "2020-03-30", 468., 
  0., 2., 0., 47.319, 0., 0.202, 0., "", "", "", "", "", "", "", 84.26, 
  9.8904*^6, 112.442, 34., 1.144, 0.526, 67293.483, "", 317.84, 17.26, 1.2, 
  37.4, "", 1.2, 77.97}, {"ARE", "Asia", "United Arab Emirates", 
  "2020-03-31", 611., 143., 5., 3., 61.777, 14.458, 0.506, 0.303, "", "", "", 
  "", "", "", "", 84.26, 9.8904*^6, 112.442, 34., 1.144, 0.526, 67293.483, 
  "", 317.84, 17.26, 1.2, 37.4, "", 1.2, 77.97}, 
 {"ARE", "Asia", "United Arab Emirates", "2020-04-01", 664., 53., 6., 1., 
  67.136, 5.359, 0.607, 0.101, "", "", "", "", "", "", "", 84.26, 9.8904*^6, 
  112.442, 34., 1.144, 0.526, 67293.483, "", 317.84, 17.26, 1.2, 37.4, "", 
  1.2, 77.97}, {"ARE", "Asia", "United Arab Emirates", "2020-04-02", 664., 
  0., 6., 0., 67.136, 0., 0.607, 0., "", "", "", "", "", "", "", 84.26, 
  9.8904*^6, 112.442, 34., 1.144, 0.526, 67293.483, "", 317.84, 17.26, 1.2, 
  37.4, "", 1.2, 77.97}, {"ARE", "Asia", "United Arab Emirates", 
  "2020-04-03", 1024., 360., 8., 2., 103.535, 36.399, 0.809, 0.202, "", "", 
  "", "", "", "", "", 84.26, 9.8904*^6, 112.442, 34., 1.144, 0.526, 
  67293.483, "", 317.84, 17.26, 1.2, 37.4, "", 1.2, 77.97}, 
 {"ARE", "Asia", "United Arab Emirates", "2020-04-04", 1024., 0., 8., 0., 
  103.535, 0., 0.809, 0., "", "", "", "", "", "", "", 89.81, 9.8904*^6, 
  112.442, 34., 1.144, 0.526, 67293.483, "", 317.84, 17.26, 1.2, 37.4, "", 
  1.2, 77.97}, {"ARE", "Asia", "United Arab Emirates", "2020-04-05", 1505., 
  481., 10., 2., 152.168, 48.633, 1.011, 0.202, "", "", "", "", "", "", "", 
  89.81, 9.8904*^6, 112.442, 34., 1.144, 0.526, 67293.483, "", 317.84, 17.26, 
  1.2, 37.4, "", 1.2, 77.97}, {"ARE", "Asia", "United Arab Emirates", 
  "2020-04-06", 1799., 294., 10., 0., 181.894, 29.726, 1.011, 0., "", "", "", 
  "", "", "", "", 89.81, 9.8904*^6, 112.442, 34., 1.144, 0.526, 67293.483, 
  "", 317.84, 17.26, 1.2, 37.4, "", 1.2, 77.97}, 
 {"ARE", "Asia", "United Arab Emirates", "2020-04-07", 2076., 277., 11., 1., 
  209.901, 28.007, 1.112, 0.101, "", "", "", "", "", "", "", 89.81, 
  9.8904*^6, 112.442, 34., 1.144, 0.526, 67293.483, "", 317.84, 17.26, 1.2, 
  37.4, "", 1.2, 77.97}, {"ARE", "Asia", "United Arab Emirates", 
  "2020-04-08", 2359., 283., 12., 1., 238.514, 28.614, 1.213, 0.101, "", "", 
  "", "", "", "", "samples tested", 89.81, 9.8904*^6, 112.442, 34., 1.144, 
  0.526, 67293.483, "", 317.84, 17.26, 1.2, 37.4, "", 1.2, 77.97}, 
 {"ARE", "Asia", "United Arab Emirates", "2020-04-09", 2659., 300., 12., 0., 
  268.847, 30.332, 1.213, 0., "", 40000., "", 4.044, "", "", 
  "samples tested", 89.81, 9.8904*^6, 112.442, 34., 1.144, 0.526, 67293.483, 
  "", 317.84, 17.26, 1.2, 37.4, "", 1.2, 77.97}, 
 {"ARE", "Asia", "United Arab Emirates", "2020-04-10", 2990., 331., 14., 2., 
  302.313, 33.467, 1.416, 0.202, "", 49000., "", 4.954, "", "", 
  "samples tested", 89.81, 9.8904*^6, 112.442, 34., 1.144, 0.526, 67293.483, 
  "", 317.84, 17.26, 1.2, 37.4, "", 1.2, 77.97}, 
 {"ARE", "Asia", "United Arab Emirates", "2020-04-11", 3360., 370., 16., 2., 
  339.723, 37.41, 1.618, 0.202, "", "", "", "", "", "", "samples tested", 
  89.81, 9.8904*^6, 112.442, 34., 1.144, 0.526, 67293.483, "", 317.84, 17.26, 
  1.2, 37.4, "", 1.2, 77.97}, {"ARE", "Asia", "United Arab Emirates", 
  "2020-04-12", 3736., 376., 20., 4., 377.74, 38.017, 2.022, 0.404, "", 
  22000., "", 2.224, "", "", "samples tested", 89.81, 9.8904*^6, 112.442, 
  34., 1.144, 0.526, 67293.483, "", 317.84, 17.26, 1.2, 37.4, "", 1.2, 
  77.97}, {"ARE", "Asia", "United Arab Emirates", "2020-04-13", 4123., 387., 
  22., 2., 416.869, 39.129, 2.224, 0.202, "", 23380., "", 2.364, "", "", 
  "samples tested", 89.81, 9.8904*^6, 112.442, 34., 1.144, 0.526, 67293.483, 
  "", 317.84, 17.26, 1.2, 37.4, "", 1.2, 77.97}, 
 {"ARE", "Asia", "United Arab Emirates", "2020-04-14", 4521., 398., 25., 3., 
  457.11, 40.241, 2.528, 0.303, "", 32000., "", 3.235, "", "", 
  "samples tested", 89.81, 9.8904*^6, 112.442, 34., 1.144, 0.526, 67293.483, 
  "", 317.84, 17.26, 1.2, 37.4, "", 1.2, 77.97}, 
 {"ARE", "Asia", "United Arab Emirates", "2020-04-15", 4933., 412., 28., 3., 
  498.766, 41.657, 2.831, 0.303, "", "", "", "", "", "", "samples tested", 
  89.81, 9.8904*^6, 112.442, 34., 1.144, 0.526, 67293.483, "", 317.84, 17.26, 
  1.2, 37.4, "", 1.2, 77.97}, {"ARE", "Asia", "United Arab Emirates", 
  "2020-04-16", 5365., 432., 33., 5., 542.445, 43.679, 3.337, 0.506, "", 
  25000., "", 2.528, "", "", "samples tested", 89.81, 9.8904*^6, 112.442, 
  34., 1.144, 0.526, 67293.483, "", 317.84, 17.26, 1.2, 37.4, "", 1.2, 
  77.97}, {"ARE", "Asia", "United Arab Emirates", "2020-04-17", 5825., 460., 
  33., 0., 588.955, 46.51, 3.337, 0., "", 24000., "", 2.427, "", "", 
  "samples tested", 87.04, 9.8904*^6, 112.442, 34., 1.144, 0.526, 67293.483, 
  "", 317.84, 17.26, 1.2, 37.4, "", 1.2, 77.97}, 
 {"ARE", "Asia", "United Arab Emirates", "2020-04-18", 5825., 0., 35., 2., 
  588.955, 0., 3.539, 0.202, "", "", "", "", "", "", "samples tested", 87.04, 
  9.8904*^6, 112.442, 34., 1.144, 0.526, 67293.483, "", 317.84, 17.26, 1.2, 
  37.4, "", 1.2, 77.97}, {"ARE", "Asia", "United Arab Emirates", 
  "2020-04-19", 6302., 477., 37., 2., 637.184, 48.229, 3.741, 0.202, "", 
  23000., "", 2.325, "", "", "samples tested", 87.04, 9.8904*^6, 112.442, 
  34., 1.144, 0.526, 67293.483, "", 317.84, 17.26, 1.2, 37.4, "", 1.2, 
  77.97}, {"ARE", "Asia", "United Arab Emirates", "2020-04-20", 6781., 479., 
  41., 4., 685.614, 48.431, 4.145, 0.404, "", 25795., "", 2.608, "", "", 
  "samples tested", 87.04, 9.8904*^6, 112.442, 34., 1.144, 0.526, 67293.483, 
  "", 317.84, 17.26, 1.2, 37.4, "", 1.2, 77.97}, 
 {"ARE", "Asia", "United Arab Emirates", "2020-04-21", 7265., 484., 43., 2., 
  734.551, 48.936, 4.348, 0.202, "", 30000., "", 3.033, "", "", 
  "samples tested", 87.04, 9.8904*^6, 112.442, 34., 1.144, 0.526, 67293.483, 
  "", 317.84, 17.26, 1.2, 37.4, "", 1.2, 77.97}, 
 {"ARE", "Asia", "United Arab Emirates", "2020-04-22", 7755., 490., 46., 3., 
  784.094, 49.543, 4.651, 0.303, "", 31809., "", 3.216, "", "", 
  "samples tested", 87.04, 9.8904*^6, 112.442, 34., 1.144, 0.526, 67293.483, 
  "", 317.84, 17.26, 1.2, 37.4, "", 1.2, 77.97}, 
 {"ARE", "Asia", "United Arab Emirates", "2020-04-23", 8238., 483., 52., 6., 
  832.929, 48.835, 5.258, 0.607, "", 29000., "", 2.932, "", "", 
  "samples tested", 87.04, 9.8904*^6, 112.442, 34., 1.144, 0.526, 67293.483, 
  "", 317.84, 17.26, 1.2, 37.4, "", 1.2, 77.97}, 
 {"ARE", "Asia", "United Arab Emirates", "2020-04-24", 8756., 518., 56., 4., 
  885.303, 52.374, 5.662, 0.404, "", 32000., "", 3.235, "", "", 
  "samples tested", 87.04, 9.8904*^6, 112.442, 34., 1.144, 0.526, 67293.483, 
  "", 317.84, 17.26, 1.2, 37.4, "", 1.2, 77.97}, 
 {"ARE", "Asia", "United Arab Emirates", "2020-04-25", 9281., 525., 64., 8., 
  938.385, 53.082, 6.471, 0.809, "", "", "", "", "", "", "samples tested", 
  87.04, 9.8904*^6, 112.442, 34., 1.144, 0.526, 67293.483, "", 317.84, 17.26, 
  1.2, 37.4, "", 1.2, 77.97}, {"ARE", "Asia", "United Arab Emirates", 
  "2020-04-26", 9813., 532., 64., 0., 992.174, 53.79, 6.471, 0., "", 35000., 
  "", 3.539, "", "", "samples tested", 87.04, 9.8904*^6, 112.442, 34., 1.144, 
  0.526, 67293.483, "", 317.84, 17.26, 1.2, 37.4, "", 1.2, 77.97}, 
 {"ARE", "Asia", "United Arab Emirates", "2020-04-27", 10349., 536., 76., 
  12., 1046.368, 54.194, 7.684, 1.213, "", 29984., "", 3.032, "", "", 
  "samples tested", 87.04, 9.8904*^6, 112.442, 34., 1.144, 0.526, 67293.483, 
  "", 317.84, 17.26, 1.2, 37.4, "", 1.2, 77.97}, 
 {"ARE", "Asia", "United Arab Emirates", "2020-04-28", 10839., 490., 82., 6., 
  1095.911, 49.543, 8.291, 0.607, "", 25000., "", 2.528, "", "", 
  "samples tested", 87.04, 9.8904*^6, 112.442, 34., 1.144, 0.526, 67293.483, 
  "", 317.84, 17.26, 1.2, 37.4, "", 1.2, 77.97}, 
 {"ARE", "Asia", "United Arab Emirates", "2020-04-29", 11380., 541., 89., 7., 
  1150.611, 54.7, 8.999, 0.708, "", 26195., "", 2.649, "", "", 
  "samples tested", 81.48, 9.8904*^6, 112.442, 34., 1.144, 0.526, 67293.483, 
  "", 317.84, 17.26, 1.2, 37.4, "", 1.2, 77.97}, 
 {"ARE", "Asia", "United Arab Emirates", "2020-04-30", 11929., 549., 98., 9., 
  1206.119, 55.508, 9.909, 0.91, "", 27000., "", 2.73, "", "", 
  "samples tested", 81.48, 9.8904*^6, 112.442, 34., 1.144, 0.526, 67293.483, 
  "", 317.84, 17.26, 1.2, 37.4, "", 1.2, 77.97}, 
 {"ARE", "Asia", "United Arab Emirates", "2020-05-01", 12481., 552., 105., 
  7., 1261.931, 55.812, 10.616, 0.708, "", 26000., "", 2.629, "", "", 
  "samples tested", 81.48, 9.8904*^6, 112.442, 34., 1.144, 0.526, 67293.483, 
  "", 317.84, 17.26, 1.2, 37.4, "", 1.2, 77.97}, 
 {"ARE", "Asia", "United Arab Emirates", "2020-05-02", 13038., 557., 111., 
  6., 1318.248, 56.317, 11.223, 0.607, "", 36266., "", 3.667, 29349., 2.967, 
  "samples tested", 81.48, 9.8904*^6, 112.442, 34., 1.144, 0.526, 67293.483, 
  "", 317.84, 17.26, 1.2, 37.4, "", 1.2, 77.97}, 
 {"ARE", "Asia", "United Arab Emirates", "2020-05-03", 13599., 561., 119., 
  8., 1374.97, 56.722, 12.032, 0.809, "", 26000., "", 2.629, 28064., 2.837, 
  "samples tested", 81.48, 9.8904*^6, 112.442, 34., 1.144, 0.526, 67293.483, 
  "", 317.84, 17.26, 1.2, 37.4, "", 1.2, 77.97}, 
 {"ARE", "Asia", "United Arab Emirates", "2020-05-04", 14163., 564., 126., 
  7., 1431.995, 57.025, 12.74, 0.708, "", 18698., "", 1.891, 26451., 2.674, 
  "samples tested", 81.48, 9.8904*^6, 112.442, 34., 1.144, 0.526, 67293.483, 
  "", 317.84, 17.26, 1.2, 37.4, "", 1.2, 77.97}, 
 {"ARE", "Asia", "United Arab Emirates", "2020-05-05", 14730., 567., 137., 
  11., 1489.323, 57.328, 13.852, 1.112, "", 28000., "", 2.831, 26880., 2.718, 
  "samples tested", 81.48, 9.8904*^6, 112.442, 34., 1.144, 0.526, 67293.483, 
  "", 317.84, 17.26, 1.2, 37.4, "", 1.2, 77.97}, 
 {"ARE", "Asia", "United Arab Emirates", "2020-05-06", 15192., 462., 146., 
  9., 1536.035, 46.712, 14.762, 0.91, "", 25573., "", 2.586, 26791., 2.709, 
  "samples tested", 81.48, 9.8904*^6, 112.442, 34., 1.144, 0.526, 67293.483, 
  "", 317.84, 17.26, 1.2, 37.4, "", 1.2, 77.97}, 
 {"ARE", "Asia", "United Arab Emirates", "2020-05-07", 15738., 546., 157., 
  11., 1591.24, 55.205, 15.874, 1.112, "", 33000., "", 3.337, 27648., 2.795, 
  "samples tested", 81.48, 9.8904*^6, 112.442, 34., 1.144, 0.526, 67293.483, 
  "", 317.84, 17.26, 1.2, 37.4, "", 1.2, 77.97}, 
 {"ARE", "Asia", "United Arab Emirates", "2020-05-08", 16240., 502., 165., 
  8., 1641.996, 50.756, 16.683, 0.809, "", 41000., "", 4.145, 29791., 3.012, 
  "samples tested", 81.48, 9.8904*^6, 112.442, 34., 1.144, 0.526, 67293.483, 
  "", 317.84, 17.26, 1.2, 37.4, "", 1.2, 77.97}, 
 {"ARE", "Asia", "United Arab Emirates", "2020-05-09", 16793., 553., 174., 
  9., 1697.909, 55.913, 17.593, 0.91, "", 33153., "", 3.352, 29346., 2.967, 
  "samples tested", 81.48, 9.8904*^6, 112.442, 34., 1.144, 0.526, 67293.483, 
  "", 317.84, 17.26, 1.2, 37.4, "", 1.2, 77.97}, 
 {"ARE", "Asia", "United Arab Emirates", "2020-05-10", 17417., 624., 185., 
  11., 1761.001, 63.091, 18.705, 1.112, "", 29000., "", 2.932, 29775., 3.01, 
  "samples tested", 81.48, 9.8904*^6, 112.442, 34., 1.144, 0.526, 67293.483, 
  "", 317.84, 17.26, 1.2, 37.4, "", 1.2, 77.97}, 
 {"ARE", "Asia", "United Arab Emirates", "2020-05-11", 18198., 781., 198., 
  13., 1839.966, 78.965, 20.019, 1.314, "", 26763., "", 2.706, 30927., 3.127, 
  "samples tested", 81.48, 9.8904*^6, 112.442, 34., 1.144, 0.526, 67293.483, 
  "", 317.84, 17.26, 1.2, 37.4, "", 1.2, 77.97}, 
 {"ARE", "Asia", "United Arab Emirates", "2020-05-12", 18878., 680., 201., 
  3., 1908.72, 68.754, 20.323, 0.303, "", 32000., "", 3.235, 31498., 3.185, 
  "samples tested", 81.48, 9.8904*^6, 112.442, 34., 1.144, 0.526, 67293.483, 
  "", 317.84, 17.26, 1.2, 37.4, "", 1.2, 77.97}, 
 {"ARE", "Asia", "United Arab Emirates", "2020-05-13", 19661., 783., 203., 
  2., 1987.887, 79.168, 20.525, 0.202, "", 34869., "", 3.526, 32826., 3.319, 
  "samples tested", 81.48, 9.8904*^6, 112.442, 34., 1.144, 0.526, 67293.483, 
  "", 317.84, 17.26, 1.2, 37.4, "", 1.2, 77.97}, 
 {"ARE", "Asia", "United Arab Emirates", "2020-05-14", 20386., 725., 206., 
  3., 2061.191, 73.303, 20.828, 0.303, "", 37000., "", 3.741, 33398., 3.377, 
  "samples tested", 79.63, 9.8904*^6, 112.442, 34., 1.144, 0.526, 67293.483, 
  "", 317.84, 17.26, 1.2, 37.4, "", 1.2, 77.97}, 
 {"ARE", "Asia", "United Arab Emirates", "2020-05-15", 21084., 698., 208., 
  2., 2131.764, 70.573, 21.03, 0.202, "", 38000., "", 3.842, 32969., 3.333, 
  "samples tested", 74.07, 9.8904*^6, 112.442, 34., 1.144, 0.526, 67293.483, 
  "", 317.84, 17.26, 1.2, 37.4, "", 1.2, 77.97}, 
 {"ARE", "Asia", "United Arab Emirates", "2020-05-16", 21831., 747., 210., 
  2., 2207.292, 75.528, 21.233, 0.202, "", 35735., "", 3.613, 33338., 3.371, 
  "samples tested", 74.07, 9.8904*^6, 112.442, 34., 1.144, 0.526, 67293.483, 
  "", 317.84, 17.26, 1.2, 37.4, "", 1.2, 77.97}, 
 {"ARE", "Asia", "United Arab Emirates", "2020-05-17", 22627., 796., 214., 
  4., 2287.774, 80.482, 21.637, 0.404, "", 40000., "", 4.044, 34910., 3.53, 
  "samples tested", 74.07, 9.8904*^6, 112.442, 34., 1.144, 0.526, 67293.483, 
  "", 317.84, 17.26, 1.2, 37.4, "", 1.2, 77.97}, 
 {"ARE", "Asia", "United Arab Emirates", "2020-05-18", 23358., 731., 220., 
  6., 2361.684, 73.91, 22.244, 0.607, "", 37844., "", 3.826, 36493., 3.69, 
  "samples tested", 72.22, 9.8904*^6, 112.442, 34., 1.144, 0.526, 67293.483, 
  "", 317.84, 17.26, 1.2, 37.4, "", 1.2, 77.97}, 
 {"ARE", "Asia", "United Arab Emirates", "2020-05-19", 24190., 832., 224., 
  4., 2445.806, 84.122, 22.648, 0.404, "", 38000., "", 3.842, 37350., 3.776, 
  "samples tested", 72.22, 9.8904*^6, 112.442, 34., 1.144, 0.526, 67293.483, 
  "", 317.84, 17.26, 1.2, 37.4, "", 1.2, 77.97}, 
 {"ARE", "Asia", "United Arab Emirates", "2020-05-20", 25063., 873., 227., 
  3., 2534.073, 88.267, 22.952, 0.303, "", 43732., "", 4.422, 38616., 3.904, 
  "samples tested", 72.22, 9.8904*^6, 112.442, 34., 1.144, 0.526, 67293.483, 
  "", 317.84, 17.26, 1.2, 37.4, "", 1.2, 77.97}, 
 {"ARE", "Asia", "United Arab Emirates", "2020-05-21", 26004., 941., 233., 
  6., 2629.216, 95.143, 23.558, 0.607, "", 43000., "", 4.348, 39473., 3.991, 
  "samples tested", 72.22, 9.8904*^6, 112.442, 34., 1.144, 0.526, 67293.483, 
  "", 317.84, 17.26, 1.2, 37.4, "", 1.2, 77.97}, 
 {"ARE", "Asia", "United Arab Emirates", "2020-05-22", 26898., 894., 237., 
  4., 2719.607, 90.391, 23.963, 0.404, "", 50000., "", 5.055, 41187., 4.164, 
  "samples tested", 72.22, 9.8904*^6, 112.442, 34., 1.144, 0.526, 67293.483, 
  "", 317.84, 17.26, 1.2, 37.4, "", 1.2, 77.97}, 
 {"ARE", "Asia", "United Arab Emirates", "2020-05-23", 27892., 994., 241., 
  4., 2820.108, 100.501, 24.367, 0.404, "", 39000., "", 3.943, 41654., 4.212, 
  "samples tested", 72.22, 9.8904*^6, 112.442, 34., 1.144, 0.526, 67293.483, 
  "", 317.84, 17.26, 1.2, 37.4, "", 1.2, 77.97}, 
 {"ARE", "Asia", "United Arab Emirates", "2020-05-24", 28704., 812., 244., 
  3., 2902.208, 82.1, 24.67, 0.303, "", 35000., "", 3.539, 40939., 4.139, 
  "samples tested", 72.22, 9.8904*^6, 112.442, 34., 1.144, 0.526, 67293.483, 
  "", 317.84, 17.26, 1.2, 37.4, "", 1.2, 77.97}, 
 {"ARE", "Asia", "United Arab Emirates", "2020-05-25", 29485., 781., 245., 
  1., 2981.174, 78.965, 24.771, 0.101, "", 41202., "", 4.166, 41419., 4.188, 
  "samples tested", 72.22, 9.8904*^6, 112.442, 34., 1.144, 0.526, 67293.483, 
  "", 317.84, 17.26, 1.2, 37.4, "", 1.2, 77.97}, 
 {"ARE", "Asia", "United Arab Emirates", "2020-05-26", 30307., 822., 248., 
  3., 3064.285, 83.111, 25.075, 0.303, "", 28000., "", 2.831, 39991., 4.043, 
  "samples tested", 72.22, 9.8904*^6, 112.442, 34., 1.144, 0.526, 67293.483, 
  "", 317.84, 17.26, 1.2, 37.4, "", 1.2, 77.97}, 
 {"ARE", "Asia", "United Arab Emirates", "2020-05-27", 31086., 779., 253., 
  5., 3143.048, 78.763, 25.58, 0.506, "", 27540., "", 2.785, 37677., 3.809, 
  "samples tested", 72.22, 9.8904*^6, 112.442, 34., 1.144, 0.526, 67293.483, 
  "", 317.84, 17.26, 1.2, 37.4, "", 1.2, 77.97}, 
 {"ARE", "Asia", "United Arab Emirates", "2020-05-28", 31969., 883., 255., 
  2., 3232.326, 89.278, 25.783, 0.202, "", 38000., "", 3.842, 36963., 3.737, 
  "samples tested", 72.22, 9.8904*^6, 112.442, 34., 1.144, 0.526, 67293.483, 
  "", 317.84, 17.26, 1.2, 37.4, "", 1.2, 77.97}, 
 {"ARE", "Asia", "United Arab Emirates", "2020-05-29", 32532., 563., 258., 
  3., 3289.25, 56.924, 26.086, 0.303, "", 36000., "", 3.64, 34963., 3.535, 
  "samples tested", 72.22, 9.8904*^6, 112.442, 34., 1.144, 0.526, 67293.483, 
  "", 317.84, 17.26, 1.2, 37.4, "", 1.2, 77.97}, 
 {"ARE", "Asia", "United Arab Emirates", "2020-05-30", 33170., 638., 260., 
  2., 3353.757, 64.507, 26.288, 0.202, "", 42624., "", 4.31, 35481., 3.587, 
  "samples tested", 72.22, 9.8904*^6, 112.442, 34., 1.144, 0.526, 67293.483, 
  "", 317.84, 17.26, 1.2, 37.4, "", 1.2, 77.97}, 
 {"ARE", "Asia", "United Arab Emirates", "2020-05-31", 33896., 726., 262., 
  2., 3427.162, 73.405, 26.49, 0.202, "", 37000., "", 3.741, 35767., 3.616, 
  "samples tested", 72.22, 9.8904*^6, 112.442, 34., 1.144, 0.526, 67293.483, 
  "", 317.84, 17.26, 1.2, 37.4, "", 1.2, 77.97}, 
 {"ARE", "Asia", "United Arab Emirates", "2020-06-01", 34557., 661., 264., 
  2., 3493.994, 66.832, 26.693, 0.202, "", 30147., "", 3.048, 34187., 3.457, 
  "samples tested", 72.22, 9.8904*^6, 112.442, 34., 1.144, 0.526, 67293.483, 
  "", 317.84, 17.26, 1.2, 37.4, "", 1.2, 77.97}, 
 {"ARE", "Asia", "United Arab Emirates", "2020-06-02", 35192., 635., 266., 
  2., 3558.198, 64.204, 26.895, 0.202, "", 35000., "", 3.539, 35187., 3.558, 
  "samples tested", 69.44, 9.8904*^6, 112.442, 34., 1.144, 0.526, 67293.483, 
  "", 317.84, 17.26, 1.2, 37.4, "", 1.2, 77.97}, 
 {"ARE", "Asia", "United Arab Emirates", "2020-06-03", 35788., 596., 269., 
  3., 3618.458, 60.26, 27.198, 0.303, "", 41762., "", 4.222, 37219., 3.763, 
  "samples tested", 69.44, 9.8904*^6, 112.442, 34., 1.144, 0.526, 67293.483, 
  "", 317.84, 17.26, 1.2, 37.4, "", 1.2, 77.97}, 
 {"ARE", "Asia", "United Arab Emirates", "2020-06-04", 36359., 571., 270., 
  1., 3676.191, 57.733, 27.299, 0.101, "", 54000., "", 5.46, 39505., 3.994, 
  "samples tested", 69.44, 9.8904*^6, 112.442, 34., 1.144, 0.526, 67293.483, 
  "", 317.84, 17.26, 1.2, 37.4, "", 1.2, 77.97}, 
 {"ARE", "Asia", "United Arab Emirates", "2020-06-05", 37018., 659., 273., 
  3., 3742.821, 66.63, 27.603, 0.303, "", 44000., "", 4.449, 40648., 4.11, 
  "samples tested", 69.44, 9.8904*^6, 112.442, 34., 1.144, 0.526, 67293.483, 
  "", 317.84, 17.26, 1.2, 37.4, "", 1.2, 77.97}, 
 {"ARE", "Asia", "United Arab Emirates", "2020-06-06", 37642., 624., 274., 
  1., 3805.913, 63.091, 27.704, 0.101, "", "", "", "", "", "", 
  "samples tested", 69.44, 9.8904*^6, 112.442, 34., 1.144, 0.526, 67293.483, 
  "", 317.84, 17.26, 1.2, 37.4, "", 1.2, 77.97}, 
 {"ARE", "Asia", "United Arab Emirates", "2020-06-07", 38268., 626., 275., 
  1., 3869.207, 63.294, 27.805, 0.101, "", 44000., "", 4.449, "", "", 
  "samples tested", 69.44, 9.8904*^6, 112.442, 34., 1.144, 0.526, 67293.483, 
  "", 317.84, 17.26, 1.2, 37.4, "", 1.2, 77.97}, 
 {"ARE", "Asia", "United Arab Emirates", "2020-06-08", 38808., 540., 276., 
  1., 3923.805, 54.598, 27.906, 0.101, "", 32000., "", 3.235, "", "", 
  "samples tested", 69.44, 9.8904*^6, 112.442, 34., 1.144, 0.526, 67293.483, 
  "", 317.84, 17.26, 1.2, 37.4, "", 1.2, 77.97}, 
 {"ARE", "Asia", "United Arab Emirates", "2020-06-09", 39376., 568., 281., 
  5., 3981.234, 57.429, 28.411, 0.506, "", 37000., "", 3.741, "", "", 
  "samples tested", 69.44, 9.8904*^6, 112.442, 34., 1.144, 0.526, 67293.483, 
  "", 317.84, 17.26, 1.2, 37.4, "", 1.2, 77.97}, 
 {"ARE", "Asia", "United Arab Emirates", "2020-06-10", 39904., 528., 283., 
  2., 4034.619, 53.385, 28.614, 0.202, "", 47000., "", 4.752, "", "", 
  "samples tested", 69.44, 9.8904*^6, 112.442, 34., 1.144, 0.526, 67293.483, 
  "", 317.84, 17.26, 1.2, 37.4, "", 1.2, 77.97}, 
 {"ARE", "Asia", "United Arab Emirates", "2020-06-11", 40507., 603., 284., 
  1., 4095.588, 60.968, 28.715, 0.101, "", 45000., "", 4.55, "", "", 
  "samples tested", 69.44, 9.8904*^6, 112.442, 34., 1.144, 0.526, 67293.483, 
  "", 317.84, 17.26, 1.2, 37.4, "", 1.2, 77.97}, 
 {"ARE", "Asia", "United Arab Emirates", "2020-06-12", 40986., 479., 286., 
  2., 4144.018, 48.431, 28.917, 0.202, "", 44000., "", 4.449, "", "", 
  "samples tested", 69.44, 9.8904*^6, 112.442, 34., 1.144, 0.526, 67293.483, 
  "", 317.84, 17.26, 1.2, 37.4, "", 1.2, 77.97}, 
 {"ARE", "Asia", "United Arab Emirates", "2020-06-13", 41499., 513., 287., 
  1., 4195.887, 51.868, 29.018, 0.101, "", 40000., "", 4.044, 41286., 4.174, 
  "samples tested", 69.44, 9.8904*^6, 112.442, 34., 1.144, 0.526, 67293.483, 
  "", 317.84, 17.26, 1.2, 37.4, "", 1.2, 77.97}, 
 {"ARE", "Asia", "United Arab Emirates", "2020-06-14", 41900., 401., 288., 
  1., 4236.431, 40.544, 29.119, 0.101, "", 43000., "", 4.348, 41143., 4.16, 
  "samples tested", 69.44, 9.8904*^6, 112.442, 34., 1.144, 0.526, 67293.483, 
  "", 317.84, 17.26, 1.2, 37.4, "", 1.2, 77.97}, 
 {"ARE", "Asia", "United Arab Emirates", "2020-06-15", 42294., 394., 289., 
  1., 4276.268, 39.837, 29.22, 0.101, "", 27000., "", 2.73, 40429., 4.088, 
  "samples tested", 69.44, 9.8904*^6, 112.442, 34., 1.144, 0.526, 67293.483, 
  "", 317.84, 17.26, 1.2, 37.4, "", 1.2, 77.97}, 
 {"ARE", "Asia", "United Arab Emirates", "2020-06-16", 42636., 342., 291., 
  2., 4310.847, 34.579, 29.422, 0.202, "", 38000., "", 3.842, 40571., 4.102, 
  "samples tested", 69.44, 9.8904*^6, 112.442, 34., 1.144, 0.526, 67293.483, 
  "", 317.84, 17.26, 1.2, 37.4, "", 1.2, 77.97}, 
 {"ARE", "Asia", "United Arab Emirates", "2020-06-17", 42982., 346., 293., 
  2., 4345.83, 34.983, 29.625, 0.202, "", 39000., "", 3.943, 39429., 3.987, 
  "samples tested", 69.44, 9.8904*^6, 112.442, 34., 1.144, 0.526, 67293.483, 
  "", 317.84, 17.26, 1.2, 37.4, "", 1.2, 77.97}, 
 {"ARE", "Asia", "United Arab Emirates", "2020-06-18", 43364., 382., 295., 
  2., 4384.454, 38.623, 29.827, 0.202, "", 40000., "", 4.044, 38714., 3.914, 
  "samples tested", 69.44, 9.8904*^6, 112.442, 34., 1.144, 0.526, 67293.483, 
  "", 317.84, 17.26, 1.2, 37.4, "", 1.2, 77.97}, 
 {"ARE", "Asia", "United Arab Emirates", "2020-06-19", 43752., 388., 298., 
  3., 4423.684, 39.23, 30.13, 0.303, "", 38000., "", 3.842, 37857., 3.828, 
  "samples tested", 69.44, 9.8904*^6, 112.442, 34., 1.144, 0.526, 67293.483, 
  "", 317.84, 17.26, 1.2, 37.4, "", 1.2, 77.97}, 
 {"ARE", "Asia", "United Arab Emirates", "2020-06-20", 44145., 393., 300., 
  2., 4463.419, 39.736, 30.332, 0.202, "", 34000., "", 3.438, 37000., 3.741, 
  "samples tested", 69.44, 9.8904*^6, 112.442, 34., 1.144, 0.526, 67293.483, 
  "", 317.84, 17.26, 1.2, 37.4, "", 1.2, 77.97}, 
 {"ARE", "Asia", "United Arab Emirates", "2020-06-21", 44533., 388., 301., 
  1., 4502.649, 39.23, 30.434, 0.101, "", "", "", "", "", "", 
  "samples tested", 69.44, 9.8904*^6, 112.442, 34., 1.144, 0.526, 67293.483, 
  "", 317.84, 17.26, 1.2, 37.4, "", 1.2, 77.97}, 
 {"ARE", "Asia", "United Arab Emirates", "2020-06-22", 44925., 392., 302., 
  1., 4542.283, 39.634, 30.535, 0.101, "", "", "", "", "", "", 
  "samples tested", 69.44, 9.8904*^6, 112.442, 34., 1.144, 0.526, 67293.483, 
  "", 317.84, 17.26, 1.2, 37.4, "", 1.2, 77.97}, 
 {"ARE", "Asia", "United Arab Emirates", "2020-06-23", 45303., 378., 303., 
  1., 4580.502, 38.219, 30.636, 0.101, "", 40000., "", 4.044, "", "", 
  "samples tested", 69.44, 9.8904*^6, 112.442, 34., 1.144, 0.526, 67293.483, 
  "", 317.84, 17.26, 1.2, 37.4, "", 1.2, 77.97}, 
 {"ARE", "Asia", "United Arab Emirates", "2020-06-24", 45683., 380., 305., 
  2., 4618.923, 38.421, 30.838, 0.202, "", 44291., "", 4.478, "", "", 
  "samples tested", 69.44, 9.8904*^6, 112.442, 34., 1.144, 0.526, 67293.483, 
  "", 317.84, 17.26, 1.2, 37.4, "", 1.2, 77.97}, 
 {"ARE", "Asia", "United Arab Emirates", "2020-06-25", 46133., 450., 307., 
  2., 4664.422, 45.499, 31.04, 0.202, "", "", "", "", "", "", 
  "samples tested", 69.44, 9.8904*^6, 112.442, 34., 1.144, 0.526, 67293.483, 
  "", 317.84, 17.26, 1.2, 37.4, "", 1.2, 77.97}, 
 {"ARE", "Asia", "United Arab Emirates", "2020-06-26", 46563., 430., 308., 
  1., 4707.899, 43.477, 31.141, 0.101, "", 49000., "", 4.954, "", "", 
  "samples tested", 69.44, 9.8904*^6, 112.442, 34., 1.144, 0.526, 67293.483, 
  "", 317.84, 17.26, 1.2, 37.4, "", 1.2, 77.97}, 
 {"ARE", "Asia", "United Arab Emirates", "2020-06-27", 46973., 410., 310., 
  2., 4749.353, 41.454, 31.344, 0.202, "", 52527., "", 5.311, "", "", 
  "samples tested", 69.44, 9.8904*^6, 112.442, 34., 1.144, 0.526, 67293.483, 
  "", 317.84, 17.26, 1.2, 37.4, "", 1.2, 77.97}, 
 {"ARE", "Asia", "United Arab Emirates", "2020-06-28", 47360., 387., 311., 
  1., 4788.482, 39.129, 31.445, 0.101, "", "", "", "", "", "", 
  "samples tested", 69.44, 9.8904*^6, 112.442, 34., 1.144, 0.526, 67293.483, 
  "", 317.84, 17.26, 1.2, 37.4, "", 1.2, 77.97}, 
 {"ARE", "Asia", "United Arab Emirates", "2020-06-29", 47797., 437., 313., 
  2., 4832.666, 44.184, 31.647, 0.202, "", 43551., "", 4.403, "", "", 
  "samples tested", 69.44, 9.8904*^6, 112.442, 34., 1.144, 0.526, 67293.483, 
  "", 317.84, 17.26, 1.2, 37.4, "", 1.2, 77.97}, 
 {"ARE", "Asia", "United Arab Emirates", "2020-06-30", 48246., 449., 314., 
  1., 4878.064, 45.398, 31.748, 0.101, "", "", "", "", "", "", 
  "samples tested", 69.44, 9.8904*^6, 112.442, 34., 1.144, 0.526, 67293.483, 
  "", 317.84, 17.26, 1.2, 37.4, "", 1.2, 77.97}, 
 {"ARE", "Asia", "United Arab Emirates", "2020-07-01", 48667., 421., 315., 
  1., 4920.63, 42.567, 31.849, 0.101, "", "", "", "", "", "", 
  "samples tested", 69.44, 9.8904*^6, 112.442, 34., 1.144, 0.526, 67293.483, 
  "", 317.84, 17.26, 1.2, 37.4, "", 1.2, 77.97}, 
 {"ARE", "Asia", "United Arab Emirates", "2020-07-02", 49069., 402., 316., 
  1., 4961.276, 40.645, 31.95, 0.101, "", 56000., "", 5.662, "", "", 
  "samples tested", 69.44, 9.8904*^6, 112.442, 34., 1.144, 0.526, 67293.483, 
  "", 317.84, 17.26, 1.2, 37.4, "", 1.2, 77.97}, 
 {"ARE", "Asia", "United Arab Emirates", "2020-07-03", 49469., 400., 317., 
  1., 5001.719, 40.443, 32.051, 0.101, "", 54000., "", 5.46, "", "", 
  "samples tested", "", 9.8904*^6, 112.442, 34., 1.144, 0.526, 67293.483, "", 
  317.84, 17.26, 1.2, 37.4, "", 1.2, 77.97}, 
 {"ARE", "Asia", "United Arab Emirates", "2020-07-04", 50141., 672., 318., 
  1., 5069.664, 67.945, 32.152, 0.101, "", 71000., "", 7.179, "", "", 
  "samples tested", "", 9.8904*^6, 112.442, 34., 1.144, 0.526, 67293.483, "", 
  317.84, 17.26, 1.2, 37.4, "", 1.2, 77.97}, 
 {"ARE", "Asia", "United Arab Emirates", "2020-07-05", 50857., 716., 321., 
  3., 5142.057, 72.393, 32.456, 0.303, "", 41000., "", 4.145, "", "", 
  "samples tested", "", 9.8904*^6, 112.442, 34., 1.144, 0.526, 67293.483, "", 
  317.84, 17.26, 1.2, 37.4, "", 1.2, 77.97}, 
 {"ARE", "Asia", "United Arab Emirates", "2020-07-06", 51540., 683., 323., 
  2., 5211.114, 69.057, 32.658, 0.202, "", "", "", "", "", "", "", "", 
  9.8904*^6, 112.442, 34., 1.144, 0.526, 67293.483, "", 317.84, 17.26, 1.2, 
  37.4, "", 1.2, 77.97}, {"ARE", "Asia", "United Arab Emirates", 
  "2020-07-07", 52068., 528., 324., 1., 5264.499, 53.385, 32.759, 0.101, "", 
  "", "", "", "", "", "", "", 9.8904*^6, 112.442, 34., 1.144, 0.526, 
  67293.483, "", 317.84, 17.26, 1.2, 37.4, "", 1.2, 77.97}, 
 {"ARE", "Asia", "United Arab Emirates", "2020-07-08", 52600., 532., 326., 
  2., 5318.288, 53.79, 32.961, 0.202, "", "", "", "", "", "", "", "", 
  9.8904*^6, 112.442, 34., 1.144, 0.526, 67293.483, "", 317.84, 17.26, 1.2, 
  37.4, "", 1.2, 77.97}, {"GBR", "Europe", "United Kingdom", "2019-12-31", 
  0., 0., 0., 0., 0., 0., 0., 0., "", "", "", "", "", "", "", "", 
  6.7886004*^7, 272.898, 40.8, 18.517, 12.527, 39753.244, 0.2, 122.137, 4.28, 
  20., 24.7, "", 2.54, 81.32}, {"GBR", "Europe", "United Kingdom", 
  "2020-01-01", 0., 0., 0., 0., 0., 0., 0., 0., "", "", "", "", "", "", "", 
  0., 6.7886004*^7, 272.898, 40.8, 18.517, 12.527, 39753.244, 0.2, 122.137, 
  4.28, 20., 24.7, "", 2.54, 81.32}, {"GBR", "Europe", "United Kingdom", 
  "2020-01-02", 0., 0., 0., 0., 0., 0., 0., 0., "", "", "", "", "", "", "", 
  0., 6.7886004*^7, 272.898, 40.8, 18.517, 12.527, 39753.244, 0.2, 122.137, 
  4.28, 20., 24.7, "", 2.54, 81.32}, {"GBR", "Europe", "United Kingdom", 
  "2020-01-03", 0., 0., 0., 0., 0., 0., 0., 0., "", "", "", "", "", "", "", 
  0., 6.7886004*^7, 272.898, 40.8, 18.517, 12.527, 39753.244, 0.2, 122.137, 
  4.28, 20., 24.7, "", 2.54, 81.32}, {"GBR", "Europe", "United Kingdom", 
  "2020-01-04", 0., 0., 0., 0., 0., 0., 0., 0., "", "", "", "", "", "", "", 
  0., 6.7886004*^7, 272.898, 40.8, 18.517, 12.527, 39753.244, 0.2, 122.137, 
  4.28, 20., 24.7, "", 2.54, 81.32}, {"GBR", "Europe", "United Kingdom", 
  "2020-01-05", 0., 0., 0., 0., 0., 0., 0., 0., "", "", "", "", "", "", "", 
  0., 6.7886004*^7, 272.898, 40.8, 18.517, 12.527, 39753.244, 0.2, 122.137, 
  4.28, 20., 24.7, "", 2.54, 81.32}, {"GBR", "Europe", "United Kingdom", 
  "2020-01-06", 0., 0., 0., 0., 0., 0., 0., 0., "", "", "", "", "", "", "", 
  0., 6.7886004*^7, 272.898, 40.8, 18.517, 12.527, 39753.244, 0.2, 122.137, 
  4.28, 20., 24.7, "", 2.54, 81.32}, {"GBR", "Europe", "United Kingdom", 
  "2020-01-07", 0., 0., 0., 0., 0., 0., 0., 0., "", "", "", "", "", "", "", 
  0., 6.7886004*^7, 272.898, 40.8, 18.517, 12.527, 39753.244, 0.2, 122.137, 
  4.28, 20., 24.7, "", 2.54, 81.32}, {"GBR", "Europe", "United Kingdom", 
  "2020-01-08", 0., 0., 0., 0., 0., 0., 0., 0., "", "", "", "", "", "", "", 
  0., 6.7886004*^7, 272.898, 40.8, 18.517, 12.527, 39753.244, 0.2, 122.137, 
  4.28, 20., 24.7, "", 2.54, 81.32}, {"GBR", "Europe", "United Kingdom", 
  "2020-01-09", 0., 0., 0., 0., 0., 0., 0., 0., "", "", "", "", "", "", "", 
  0., 6.7886004*^7, 272.898, 40.8, 18.517, 12.527, 39753.244, 0.2, 122.137, 
  4.28, 20., 24.7, "", 2.54, 81.32}, {"GBR", "Europe", "United Kingdom", 
  "2020-01-10", 0., 0., 0., 0., 0., 0., 0., 0., "", "", "", "", "", "", "", 
  0., 6.7886004*^7, 272.898, 40.8, 18.517, 12.527, 39753.244, 0.2, 122.137, 
  4.28, 20., 24.7, "", 2.54, 81.32}, {"GBR", "Europe", "United Kingdom", 
  "2020-01-11", 0., 0., 0., 0., 0., 0., 0., 0., "", "", "", "", "", "", "", 
  0., 6.7886004*^7, 272.898, 40.8, 18.517, 12.527, 39753.244, 0.2, 122.137, 
  4.28, 20., 24.7, "", 2.54, 81.32}, {"GBR", "Europe", "United Kingdom", 
  "2020-01-12", 0., 0., 0., 0., 0., 0., 0., 0., "", "", "", "", "", "", "", 
  0., 6.7886004*^7, 272.898, 40.8, 18.517, 12.527, 39753.244, 0.2, 122.137, 
  4.28, 20., 24.7, "", 2.54, 81.32}, {"GBR", "Europe", "United Kingdom", 
  "2020-01-13", 0., 0., 0., 0., 0., 0., 0., 0., "", "", "", "", "", "", "", 
  0., 6.7886004*^7, 272.898, 40.8, 18.517, 12.527, 39753.244, 0.2, 122.137, 
  4.28, 20., 24.7, "", 2.54, 81.32}, {"GBR", "Europe", "United Kingdom", 
  "2020-01-14", 0., 0., 0., 0., 0., 0., 0., 0., "", "", "", "", "", "", "", 
  0., 6.7886004*^7, 272.898, 40.8, 18.517, 12.527, 39753.244, 0.2, 122.137, 
  4.28, 20., 24.7, "", 2.54, 81.32}, {"GBR", "Europe", "United Kingdom", 
  "2020-01-15", 0., 0., 0., 0., 0., 0., 0., 0., "", "", "", "", "", "", "", 
  0., 6.7886004*^7, 272.898, 40.8, 18.517, 12.527, 39753.244, 0.2, 122.137, 
  4.28, 20., 24.7, "", 2.54, 81.32}, {"GBR", "Europe", "United Kingdom", 
  "2020-01-16", 0., 0., 0., 0., 0., 0., 0., 0., "", "", "", "", "", "", "", 
  0., 6.7886004*^7, 272.898, 40.8, 18.517, 12.527, 39753.244, 0.2, 122.137, 
  4.28, 20., 24.7, "", 2.54, 81.32}, {"GBR", "Europe", "United Kingdom", 
  "2020-01-17", 0., 0., 0., 0., 0., 0., 0., 0., "", "", "", "", "", "", "", 
  0., 6.7886004*^7, 272.898, 40.8, 18.517, 12.527, 39753.244, 0.2, 122.137, 
  4.28, 20., 24.7, "", 2.54, 81.32}, {"GBR", "Europe", "United Kingdom", 
  "2020-01-18", 0., 0., 0., 0., 0., 0., 0., 0., "", "", "", "", "", "", "", 
  0., 6.7886004*^7, 272.898, 40.8, 18.517, 12.527, 39753.244, 0.2, 122.137, 
  4.28, 20., 24.7, "", 2.54, 81.32}, {"GBR", "Europe", "United Kingdom", 
  "2020-01-19", 0., 0., 0., 0., 0., 0., 0., 0., "", "", "", "", "", "", "", 
  0., 6.7886004*^7, 272.898, 40.8, 18.517, 12.527, 39753.244, 0.2, 122.137, 
  4.28, 20., 24.7, "", 2.54, 81.32}, {"GBR", "Europe", "United Kingdom", 
  "2020-01-20", 0., 0., 0., 0., 0., 0., 0., 0., "", "", "", "", "", "", "", 
  0., 6.7886004*^7, 272.898, 40.8, 18.517, 12.527, 39753.244, 0.2, 122.137, 
  4.28, 20., 24.7, "", 2.54, 81.32}, {"GBR", "Europe", "United Kingdom", 
  "2020-01-21", 0., 0., 0., 0., 0., 0., 0., 0., "", "", "", "", "", "", "", 
  0., 6.7886004*^7, 272.898, 40.8, 18.517, 12.527, 39753.244, 0.2, 122.137, 
  4.28, 20., 24.7, "", 2.54, 81.32}, {"GBR", "Europe", "United Kingdom", 
  "2020-01-22", 0., 0., 0., 0., 0., 0., 0., 0., "", "", "", "", "", "", "", 
  0., 6.7886004*^7, 272.898, 40.8, 18.517, 12.527, 39753.244, 0.2, 122.137, 
  4.28, 20., 24.7, "", 2.54, 81.32}, {"GBR", "Europe", "United Kingdom", 
  "2020-01-23", 0., 0., 0., 0., 0., 0., 0., 0., "", "", "", "", "", "", "", 
  0., 6.7886004*^7, 272.898, 40.8, 18.517, 12.527, 39753.244, 0.2, 122.137, 
  4.28, 20., 24.7, "", 2.54, 81.32}, {"GBR", "Europe", "United Kingdom", 
  "2020-01-24", 0., 0., 0., 0., 0., 0., 0., 0., "", "", "", "", "", "", "", 
  0., 6.7886004*^7, 272.898, 40.8, 18.517, 12.527, 39753.244, 0.2, 122.137, 
  4.28, 20., 24.7, "", 2.54, 81.32}, {"GBR", "Europe", "United Kingdom", 
  "2020-01-25", 0., 0., 0., 0., 0., 0., 0., 0., "", "", "", "", "", "", "", 
  0., 6.7886004*^7, 272.898, 40.8, 18.517, 12.527, 39753.244, 0.2, 122.137, 
  4.28, 20., 24.7, "", 2.54, 81.32}, {"GBR", "Europe", "United Kingdom", 
  "2020-01-26", 0., 0., 0., 0., 0., 0., 0., 0., "", "", "", "", "", "", "", 
  0., 6.7886004*^7, 272.898, 40.8, 18.517, 12.527, 39753.244, 0.2, 122.137, 
  4.28, 20., 24.7, "", 2.54, 81.32}, {"GBR", "Europe", "United Kingdom", 
  "2020-01-27", 0., 0., 0., 0., 0., 0., 0., 0., "", "", "", "", "", "", "", 
  0., 6.7886004*^7, 272.898, 40.8, 18.517, 12.527, 39753.244, 0.2, 122.137, 
  4.28, 20., 24.7, "", 2.54, 81.32}, {"GBR", "Europe", "United Kingdom", 
  "2020-01-28", 0., 0., 0., 0., 0., 0., 0., 0., "", "", "", "", "", "", "", 
  0., 6.7886004*^7, 272.898, 40.8, 18.517, 12.527, 39753.244, 0.2, 122.137, 
  4.28, 20., 24.7, "", 2.54, 81.32}, {"GBR", "Europe", "United Kingdom", 
  "2020-01-29", 0., 0., 0., 0., 0., 0., 0., 0., "", "", "", "", "", "", "", 
  0., 6.7886004*^7, 272.898, 40.8, 18.517, 12.527, 39753.244, 0.2, 122.137, 
  4.28, 20., 24.7, "", 2.54, 81.32}, {"GBR", "Europe", "United Kingdom", 
  "2020-01-30", 0., 0., 0., 0., 0., 0., 0., 0., "", "", "", "", "", "", "", 
  0., 6.7886004*^7, 272.898, 40.8, 18.517, 12.527, 39753.244, 0.2, 122.137, 
  4.28, 20., 24.7, "", 2.54, 81.32}, {"GBR", "Europe", "United Kingdom", 
  "2020-01-31", 2., 2., 0., 0., 0.029, 0.029, 0., 0., "", "", "", "", "", "", 
  "", 0., 6.7886004*^7, 272.898, 40.8, 18.517, 12.527, 39753.244, 0.2, 
  122.137, 4.28, 20., 24.7, "", 2.54, 81.32}, 
 {"GBR", "Europe", "United Kingdom", "2020-02-01", 2., 0., 0., 0., 0.029, 0., 
  0., 0., "", "", "", "", "", "", "", 0., 6.7886004*^7, 272.898, 40.8, 
  18.517, 12.527, 39753.244, 0.2, 122.137, 4.28, 20., 24.7, "", 2.54, 81.32}, 
 {"GBR", "Europe", "United Kingdom", "2020-02-02", 2., 0., 0., 0., 0.029, 0., 
  0., 0., "", "", "", "", "", "", "", 11.11, 6.7886004*^7, 272.898, 40.8, 
  18.517, 12.527, 39753.244, 0.2, 122.137, 4.28, 20., 24.7, "", 2.54, 81.32}, 
 {"GBR", "Europe", "United Kingdom", "2020-02-03", 2., 0., 0., 0., 0.029, 0., 
  0., 0., "", "", "", "", "", "", "", 11.11, 6.7886004*^7, 272.898, 40.8, 
  18.517, 12.527, 39753.244, 0.2, 122.137, 4.28, 20., 24.7, "", 2.54, 81.32}, 
 {"GBR", "Europe", "United Kingdom", "2020-02-04", 2., 0., 0., 0., 0.029, 0., 
  0., 0., "", "", "", "", "", "", "", 11.11, 6.7886004*^7, 272.898, 40.8, 
  18.517, 12.527, 39753.244, 0.2, 122.137, 4.28, 20., 24.7, "", 2.54, 81.32}, 
 {"GBR", "Europe", "United Kingdom", "2020-02-05", 2., 0., 0., 0., 0.029, 0., 
  0., 0., "", "", "", "", "", "", "", 11.11, 6.7886004*^7, 272.898, 40.8, 
  18.517, 12.527, 39753.244, 0.2, 122.137, 4.28, 20., 24.7, "", 2.54, 81.32}, 
 {"GBR", "Europe", "United Kingdom", "2020-02-06", 2., 0., 0., 0., 0.029, 0., 
  0., 0., "", "", "", "", "", "", "", 11.11, 6.7886004*^7, 272.898, 40.8, 
  18.517, 12.527, 39753.244, 0.2, 122.137, 4.28, 20., 24.7, "", 2.54, 81.32}, 
 {"GBR", "Europe", "United Kingdom", "2020-02-07", 3., 1., 0., 0., 0.044, 
  0.015, 0., 0., "", "", "", "", "", "", "", 11.11, 6.7886004*^7, 272.898, 
  40.8, 18.517, 12.527, 39753.244, 0.2, 122.137, 4.28, 20., 24.7, "", 2.54, 
  81.32}, {"GBR", "Europe", "United Kingdom", "2020-02-08", 3., 0., 0., 0., 
  0.044, 0., 0., 0., "", "", "", "", "", "", "", 11.11, 6.7886004*^7, 
  272.898, 40.8, 18.517, 12.527, 39753.244, 0.2, 122.137, 4.28, 20., 24.7, 
  "", 2.54, 81.32}, {"GBR", "Europe", "United Kingdom", "2020-02-09", 4., 1., 
  0., 0., 0.059, 0.015, 0., 0., "", "", "", "", "", "", "", 11.11, 
  6.7886004*^7, 272.898, 40.8, 18.517, 12.527, 39753.244, 0.2, 122.137, 4.28, 
  20., 24.7, "", 2.54, 81.32}, {"GBR", "Europe", "United Kingdom", 
  "2020-02-10", 4., 0., 0., 0., 0.059, 0., 0., 0., "", "", "", "", "", "", 
  "", 11.11, 6.7886004*^7, 272.898, 40.8, 18.517, 12.527, 39753.244, 0.2, 
  122.137, 4.28, 20., 24.7, "", 2.54, 81.32}, 
 {"GBR", "Europe", "United Kingdom", "2020-02-11", 8., 4., 0., 0., 0.118, 
  0.059, 0., 0., "", "", "", "", "", "", "", 11.11, 6.7886004*^7, 272.898, 
  40.8, 18.517, 12.527, 39753.244, 0.2, 122.137, 4.28, 20., 24.7, "", 2.54, 
  81.32}, {"GBR", "Europe", "United Kingdom", "2020-02-12", 8., 0., 0., 0., 
  0.118, 0., 0., 0., "", "", "", "", "", "", "", 11.11, 6.7886004*^7, 
  272.898, 40.8, 18.517, 12.527, 39753.244, 0.2, 122.137, 4.28, 20., 24.7, 
  "", 2.54, 81.32}, {"GBR", "Europe", "United Kingdom", "2020-02-13", 9., 1., 
  0., 0., 0.133, 0.015, 0., 0., "", "", "", "", "", "", "", 11.11, 
  6.7886004*^7, 272.898, 40.8, 18.517, 12.527, 39753.244, 0.2, 122.137, 4.28, 
  20., 24.7, "", 2.54, 81.32}, {"GBR", "Europe", "United Kingdom", 
  "2020-02-14", 9., 0., 0., 0., 0.133, 0., 0., 0., "", "", "", "", "", "", 
  "", 11.11, 6.7886004*^7, 272.898, 40.8, 18.517, 12.527, 39753.244, 0.2, 
  122.137, 4.28, 20., 24.7, "", 2.54, 81.32}, 
 {"GBR", "Europe", "United Kingdom", "2020-02-15", 9., 0., 0., 0., 0.133, 0., 
  0., 0., "", "", "", "", "", "", "", 11.11, 6.7886004*^7, 272.898, 40.8, 
  18.517, 12.527, 39753.244, 0.2, 122.137, 4.28, 20., 24.7, "", 2.54, 81.32}, 
 {"GBR", "Europe", "United Kingdom", "2020-02-16", 9., 0., 0., 0., 0.133, 0., 
  0., 0., "", "", "", "", "", "", "", 11.11, 6.7886004*^7, 272.898, 40.8, 
  18.517, 12.527, 39753.244, 0.2, 122.137, 4.28, 20., 24.7, "", 2.54, 81.32}, 
 {"GBR", "Europe", "United Kingdom", "2020-02-17", 9., 0., 0., 0., 0.133, 0., 
  0., 0., "", "", "", "", "", "", "", 11.11, 6.7886004*^7, 272.898, 40.8, 
  18.517, 12.527, 39753.244, 0.2, 122.137, 4.28, 20., 24.7, "", 2.54, 81.32}, 
 {"GBR", "Europe", "United Kingdom", "2020-02-18", 9., 0., 0., 0., 0.133, 0., 
  0., 0., "", "", "", "", "", "", "", 11.11, 6.7886004*^7, 272.898, 40.8, 
  18.517, 12.527, 39753.244, 0.2, 122.137, 4.28, 20., 24.7, "", 2.54, 81.32}, 
 {"GBR", "Europe", "United Kingdom", "2020-02-19", 9., 0., 0., 0., 0.133, 0., 
  0., 0., "", "", "", "", "", "", "", 11.11, 6.7886004*^7, 272.898, 40.8, 
  18.517, 12.527, 39753.244, 0.2, 122.137, 4.28, 20., 24.7, "", 2.54, 81.32}, 
 {"GBR", "Europe", "United Kingdom", "2020-02-20", 9., 0., 0., 0., 0.133, 0., 
  0., 0., "", "", "", "", "", "", "", 11.11, 6.7886004*^7, 272.898, 40.8, 
  18.517, 12.527, 39753.244, 0.2, 122.137, 4.28, 20., 24.7, "", 2.54, 81.32}, 
 {"GBR", "Europe", "United Kingdom", "2020-02-21", 9., 0., 0., 0., 0.133, 0., 
  0., 0., "", "", "", "", "", "", "", 11.11, 6.7886004*^7, 272.898, 40.8, 
  18.517, 12.527, 39753.244, 0.2, 122.137, 4.28, 20., 24.7, "", 2.54, 81.32}, 
 {"GBR", "Europe", "United Kingdom", "2020-02-22", 9., 0., 0., 0., 0.133, 0., 
  0., 0., "", "", "", "", "", "", "", 11.11, 6.7886004*^7, 272.898, 40.8, 
  18.517, 12.527, 39753.244, 0.2, 122.137, 4.28, 20., 24.7, "", 2.54, 81.32}, 
 {"GBR", "Europe", "United Kingdom", "2020-02-23", 9., 0., 0., 0., 0.133, 0., 
  0., 0., "", "", "", "", "", "", "", 11.11, 6.7886004*^7, 272.898, 40.8, 
  18.517, 12.527, 39753.244, 0.2, 122.137, 4.28, 20., 24.7, "", 2.54, 81.32}, 
 {"GBR", "Europe", "United Kingdom", "2020-02-24", 13., 4., 0., 0., 0.191, 
  0.059, 0., 0., "", "", "", "", "", "", "", 11.11, 6.7886004*^7, 272.898, 
  40.8, 18.517, 12.527, 39753.244, 0.2, 122.137, 4.28, 20., 24.7, "", 2.54, 
  81.32}, {"GBR", "Europe", "United Kingdom", "2020-02-25", 13., 0., 0., 0., 
  0.191, 0., 0., 0., "", "", "", "", "", "", "", 11.11, 6.7886004*^7, 
  272.898, 40.8, 18.517, 12.527, 39753.244, 0.2, 122.137, 4.28, 20., 24.7, 
  "", 2.54, 81.32}, {"GBR", "Europe", "United Kingdom", "2020-02-26", 13., 
  0., 0., 0., 0.191, 0., 0., 0., "", "", "", "", "", "", "", 11.11, 
  6.7886004*^7, 272.898, 40.8, 18.517, 12.527, 39753.244, 0.2, 122.137, 4.28, 
  20., 24.7, "", 2.54, 81.32}, {"GBR", "Europe", "United Kingdom", 
  "2020-02-27", 13., 0., 0., 0., 0.191, 0., 0., 0., "", "", "", "", "", "", 
  "", 11.11, 6.7886004*^7, 272.898, 40.8, 18.517, 12.527, 39753.244, 0.2, 
  122.137, 4.28, 20., 24.7, "", 2.54, 81.32}, 
 {"GBR", "Europe", "United Kingdom", "2020-02-28", 16., 3., 0., 0., 0.236, 
  0.044, 0., 0., "", "", "", "", "", "", "", 11.11, 6.7886004*^7, 272.898, 
  40.8, 18.517, 12.527, 39753.244, 0.2, 122.137, 4.28, 20., 24.7, "", 2.54, 
  81.32}, {"GBR", "Europe", "United Kingdom", "2020-02-29", 18., 2., 0., 0., 
  0.265, 0.029, 0., 0., "", "", "", "", "", "", "", 11.11, 6.7886004*^7, 
  272.898, 40.8, 18.517, 12.527, 39753.244, 0.2, 122.137, 4.28, 20., 24.7, 
  "", 2.54, 81.32}, {"GBR", "Europe", "United Kingdom", "2020-03-01", 23., 
  5., 0., 0., 0.339, 0.074, 0., 0., "", "", "", "", "", "", "", 11.11, 
  6.7886004*^7, 272.898, 40.8, 18.517, 12.527, 39753.244, 0.2, 122.137, 4.28, 
  20., 24.7, "", 2.54, 81.32}, {"GBR", "Europe", "United Kingdom", 
  "2020-03-02", 36., 13., 0., 0., 0.53, 0.191, 0., 0., "", "", "", "", "", 
  "", "", 11.11, 6.7886004*^7, 272.898, 40.8, 18.517, 12.527, 39753.244, 0.2, 
  122.137, 4.28, 20., 24.7, "", 2.54, 81.32}, 
 {"GBR", "Europe", "United Kingdom", "2020-03-03", 40., 4., 0., 0., 0.589, 
  0.059, 0., 0., "", "", "", "", "", "", "", 11.11, 6.7886004*^7, 272.898, 
  40.8, 18.517, 12.527, 39753.244, 0.2, 122.137, 4.28, 20., 24.7, "", 2.54, 
  81.32}, {"GBR", "Europe", "United Kingdom", "2020-03-04", 51., 11., 0., 0., 
  0.751, 0.162, 0., 0., "", "", "", "", "", "", "", 11.11, 6.7886004*^7, 
  272.898, 40.8, 18.517, 12.527, 39753.244, 0.2, 122.137, 4.28, 20., 24.7, 
  "", 2.54, 81.32}, {"GBR", "Europe", "United Kingdom", "2020-03-05", 85., 
  34., 0., 0., 1.252, 0.501, 0., 0., "", "", "", "", "", "", "", 11.11, 
  6.7886004*^7, 272.898, 40.8, 18.517, 12.527, 39753.244, 0.2, 122.137, 4.28, 
  20., 24.7, "", 2.54, 81.32}, {"GBR", "Europe", "United Kingdom", 
  "2020-03-06", 115., 30., 0., 0., 1.694, 0.442, 0., 0., "", "", "", "", "", 
  "", "", 11.11, 6.7886004*^7, 272.898, 40.8, 18.517, 12.527, 39753.244, 0.2, 
  122.137, 4.28, 20., 24.7, "", 2.54, 81.32}, 
 {"GBR", "Europe", "United Kingdom", "2020-03-07", 163., 48., 1., 1., 2.401, 
  0.707, 0.015, 0.015, "", "", "", "", "", "", "", 11.11, 6.7886004*^7, 
  272.898, 40.8, 18.517, 12.527, 39753.244, 0.2, 122.137, 4.28, 20., 24.7, 
  "", 2.54, 81.32}, {"GBR", "Europe", "United Kingdom", "2020-03-08", 206., 
  43., 2., 1., 3.034, 0.633, 0.029, 0.015, "", "", "", "", "", "", "", 11.11, 
  6.7886004*^7, 272.898, 40.8, 18.517, 12.527, 39753.244, 0.2, 122.137, 4.28, 
  20., 24.7, "", 2.54, 81.32}, {"GBR", "Europe", "United Kingdom", 
  "2020-03-09", 273., 67., 2., 0., 4.021, 0.987, 0.029, 0., "", "", "", "", 
  "", "", "", 11.11, 6.7886004*^7, 272.898, 40.8, 18.517, 12.527, 39753.244, 
  0.2, 122.137, 4.28, 20., 24.7, "", 2.54, 81.32}, 
 {"GBR", "Europe", "United Kingdom", "2020-03-10", 321., 48., 3., 1., 4.729, 
  0.707, 0.044, 0.015, "", "", "", "", "", "", "", 11.11, 6.7886004*^7, 
  272.898, 40.8, 18.517, 12.527, 39753.244, 0.2, 122.137, 4.28, 20., 24.7, 
  "", 2.54, 81.32}, {"GBR", "Europe", "United Kingdom", "2020-03-11", 373., 
  52., 7., 4., 5.495, 0.766, 0.103, 0.059, "", "", "", "", "", "", "", 11.11, 
  6.7886004*^7, 272.898, 40.8, 18.517, 12.527, 39753.244, 0.2, 122.137, 4.28, 
  20., 24.7, "", 2.54, 81.32}, {"GBR", "Europe", "United Kingdom", 
  "2020-03-12", 456., 83., 7., 0., 6.717, 1.223, 0.103, 0., "", "", "", "", 
  "", "", "", 11.11, 6.7886004*^7, 272.898, 40.8, 18.517, 12.527, 39753.244, 
  0.2, 122.137, 4.28, 20., 24.7, "", 2.54, 81.32}, 
 {"GBR", "Europe", "United Kingdom", "2020-03-13", 590., 134., 9., 2., 8.691, 
  1.974, 0.133, 0.029, "", "", "", "", "", "", "", 11.11, 6.7886004*^7, 
  272.898, 40.8, 18.517, 12.527, 39753.244, 0.2, 122.137, 4.28, 20., 24.7, 
  "", 2.54, 81.32}, {"GBR", "Europe", "United Kingdom", "2020-03-14", 707., 
  117., 10., 1., 10.415, 1.723, 0.147, 0.015, "", "", "", "", "", "", "", 
  11.11, 6.7886004*^7, 272.898, 40.8, 18.517, 12.527, 39753.244, 0.2, 
  122.137, 4.28, 20., 24.7, "", 2.54, 81.32}, 
 {"GBR", "Europe", "United Kingdom", "2020-03-15", 1140., 433., 28., 18., 
  16.793, 6.378, 0.412, 0.265, "", "", "", "", "", "", "", 11.11, 
  6.7886004*^7, 272.898, 40.8, 18.517, 12.527, 39753.244, 0.2, 122.137, 4.28, 
  20., 24.7, "", 2.54, 81.32}, {"GBR", "Europe", "United Kingdom", 
  "2020-03-16", 1391., 251., 43., 15., 20.49, 3.697, 0.633, 0.221, "", "", 
  "", "", "", "", "", 14.81, 6.7886004*^7, 272.898, 40.8, 18.517, 12.527, 
  39753.244, 0.2, 122.137, 4.28, 20., 24.7, "", 2.54, 81.32}, 
 {"GBR", "Europe", "United Kingdom", "2020-03-17", 1543., 152., 65., 22., 
  22.729, 2.239, 0.957, 0.324, "", "", "", "", "", "", "", 20.37, 
  6.7886004*^7, 272.898, 40.8, 18.517, 12.527, 39753.244, 0.2, 122.137, 4.28, 
  20., 24.7, "", 2.54, 81.32}, {"GBR", "Europe", "United Kingdom", 
  "2020-03-18", 1950., 407., 81., 16., 28.725, 5.995, 1.193, 0.236, "", "", 
  "", "", "", "", "", 20.37, 6.7886004*^7, 272.898, 40.8, 18.517, 12.527, 
  39753.244, 0.2, 122.137, 4.28, 20., 24.7, "", 2.54, 81.32}, 
 {"GBR", "Europe", "United Kingdom", "2020-03-19", 2630., 680., 115., 34., 
  38.741, 10.017, 1.694, 0.501, "", "", "", "", "", "", "", 20.37, 
  6.7886004*^7, 272.898, 40.8, 18.517, 12.527, 39753.244, 0.2, 122.137, 4.28, 
  20., 24.7, "", 2.54, 81.32}, {"GBR", "Europe", "United Kingdom", 
  "2020-03-20", 3277., 647., 158., 43., 48.272, 9.531, 2.327, 0.633, "", "", 
  "", "", "", "", "", 20.37, 6.7886004*^7, 272.898, 40.8, 18.517, 12.527, 
  39753.244, 0.2, 122.137, 4.28, 20., 24.7, "", 2.54, 81.32}, 
 {"GBR", "Europe", "United Kingdom", "2020-03-21", 3983., 706., 194., 36., 
  58.672, 10.4, 2.858, 0.53, "", "", "", "", "", "", "", 29.63, 6.7886004*^7, 
  272.898, 40.8, 18.517, 12.527, 39753.244, 0.2, 122.137, 4.28, 20., 24.7, 
  "", 2.54, 81.32}, {"GBR", "Europe", "United Kingdom", "2020-03-22", 5018., 
  1035., 250., 56., 73.918, 15.246, 3.683, 0.825, "", "", "", "", "", "", "", 
  35.19, 6.7886004*^7, 272.898, 40.8, 18.517, 12.527, 39753.244, 0.2, 
  122.137, 4.28, 20., 24.7, "", 2.54, 81.32}, 
 {"GBR", "Europe", "United Kingdom", "2020-03-23", 5683., 665., 285., 35., 
  83.714, 9.796, 4.198, 0.516, "", "", "", "", "", "", "", 70.37, 
  6.7886004*^7, 272.898, 40.8, 18.517, 12.527, 39753.244, 0.2, 122.137, 4.28, 
  20., 24.7, "", 2.54, 81.32}, {"GBR", "Europe", "United Kingdom", 
  "2020-03-24", 6650., 967., 359., 74., 97.958, 14.244, 5.288, 1.09, "", "", 
  "", "", "", "", "", 70.37, 6.7886004*^7, 272.898, 40.8, 18.517, 12.527, 
  39753.244, 0.2, 122.137, 4.28, 20., 24.7, "", 2.54, 81.32}, 
 {"GBR", "Europe", "United Kingdom", "2020-03-25", 8077., 1427., 508., 149., 
  118.979, 21.021, 7.483, 2.195, "", "", "", "", "", "", "", 70.37, 
  6.7886004*^7, 272.898, 40.8, 18.517, 12.527, 39753.244, 0.2, 122.137, 4.28, 
  20., 24.7, "", 2.54, 81.32}, {"GBR", "Europe", "United Kingdom", 
  "2020-03-26", 9529., 1452., 694., 186., 140.368, 21.389, 10.223, 2.74, "", 
  "", "", "", "", "", "", 75.93, 6.7886004*^7, 272.898, 40.8, 18.517, 12.527, 
  39753.244, 0.2, 122.137, 4.28, 20., 24.7, "", 2.54, 81.32}, 
 {"GBR", "Europe", "United Kingdom", "2020-03-27", 11658., 2129., 877., 183., 
  171.729, 31.361, 12.919, 2.696, "", "", "", "", "", "", "", 75.93, 
  6.7886004*^7, 272.898, 40.8, 18.517, 12.527, 39753.244, 0.2, 122.137, 4.28, 
  20., 24.7, "", 2.54, 81.32}, {"GBR", "Europe", "United Kingdom", 
  "2020-03-28", 14543., 2885., 1161., 284., 214.227, 42.498, 17.102, 4.183, 
  "", "", "", "", "", "", "", 75.93, 6.7886004*^7, 272.898, 40.8, 18.517, 
  12.527, 39753.244, 0.2, 122.137, 4.28, 20., 24.7, "", 2.54, 81.32}, 
 {"GBR", "Europe", "United Kingdom", "2020-03-29", 17089., 2546., 1455., 
  294., 251.731, 37.504, 21.433, 4.331, "", "", "", "", "", "", "", 75.93, 
  6.7886004*^7, 272.898, 40.8, 18.517, 12.527, 39753.244, 0.2, 122.137, 4.28, 
  20., 24.7, "", 2.54, 81.32}, {"GBR", "Europe", "United Kingdom", 
  "2020-03-30", 19522., 2433., 1669., 214., 287.57, 35.839, 24.585, 3.152, 
  "", "", "", "", "", "", "", 75.93, 6.7886004*^7, 272.898, 40.8, 18.517, 
  12.527, 39753.244, 0.2, 122.137, 4.28, 20., 24.7, "", 2.54, 81.32}, 
 {"GBR", "Europe", "United Kingdom", "2020-03-31", 22141., 2619., 2043., 
  374., 326.15, 38.579, 30.095, 5.509, 155174., 11896., 2.286, 0.175, "", "", 
  "tests performed", 75.93, 6.7886004*^7, 272.898, 40.8, 18.517, 12.527, 
  39753.244, 0.2, 122.137, 4.28, 20., 24.7, "", 2.54, 81.32}, 
 {"GBR", "Europe", "United Kingdom", "2020-04-01", 25150., 3009., 2425., 
  382., 370.474, 44.324, 35.722, 5.627, 167098., 11924., 2.461, 0.176, "", 
  "", "tests performed", 75.93, 6.7886004*^7, 272.898, 40.8, 18.517, 12.527, 
  39753.244, 0.2, 122.137, 4.28, 20., 24.7, "", 2.54, 81.32}, 
 {"GBR", "Europe", "United Kingdom", "2020-04-02", 29474., 4324., 3095., 
  670., 434.169, 63.695, 45.591, 9.869, 182047., 13457., 2.682, 0.198, "", 
  "", "tests performed", 75.93, 6.7886004*^7, 272.898, 40.8, 18.517, 12.527, 
  39753.244, 0.2, 122.137, 4.28, 20., 24.7, "", 2.54, 81.32}, 
 {"GBR", "Europe", "United Kingdom", "2020-04-03", 33718., 4244., 3747., 
  652., 496.686, 62.517, 55.195, 9.604, 222937., 14293., 3.284, 0.211, "", 
  "", "tests performed", 75.93, 6.7886004*^7, 272.898, 40.8, 18.517, 12.527, 
  39753.244, 0.2, 122.137, 4.28, 20., 24.7, "", 2.54, 81.32}, 
 {"GBR", "Europe", "United Kingdom", "2020-04-04", 38168., 4450., 4461., 
  714., 562.237, 65.551, 65.713, 10.518, 238836., 15899., 3.518, 0.234, "", 
  "", "tests performed", 75.93, 6.7886004*^7, 272.898, 40.8, 18.517, 12.527, 
  39753.244, 0.2, 122.137, 4.28, 20., 24.7, "", 2.54, 81.32}, 
 {"GBR", "Europe", "United Kingdom", "2020-04-05", 41903., 3735., 5221., 
  760., 617.255, 55.019, 76.908, 11.195, 251569., 12733., 3.706, 0.188, "", 
  "", "tests performed", 75.93, 6.7886004*^7, 272.898, 40.8, 18.517, 12.527, 
  39753.244, 0.2, 122.137, 4.28, 20., 24.7, "", 2.54, 81.32}, 
 {"GBR", "Europe", "United Kingdom", "2020-04-06", 47806., 5903., 5865., 
  644., 704.21, 86.955, 86.395, 9.486, 265885., 13684., 3.917, 0.202, "", "", 
  "tests performed", 75.93, 6.7886004*^7, 272.898, 40.8, 18.517, 12.527, 
  39753.244, 0.2, 122.137, 4.28, 20., 24.7, "", 2.54, 81.32}, 
 {"GBR", "Europe", "United Kingdom", "2020-04-07", 51608., 3802., 6433., 
  568., 760.216, 56.006, 94.762, 8.367, 280304., 14419., 4.129, 0.212, 
  17876., 0.263, "tests performed", 75.93, 6.7886004*^7, 272.898, 40.8, 
  18.517, 12.527, 39753.244, 0.2, 122.137, 4.28, 20., 24.7, "", 2.54, 81.32}, 
 {"GBR", "Europe", "United Kingdom", "2020-04-08", 55242., 3634., 7471., 
  1038., 813.747, 53.531, 110.052, 15.29, 296747., 16443., 4.371, 0.242, 
  18521., 0.273, "tests performed", 75.93, 6.7886004*^7, 272.898, 40.8, 
  18.517, 12.527, 39753.244, 0.2, 122.137, 4.28, 20., 24.7, "", 2.54, 81.32}, 
 {"GBR", "Europe", "United Kingdom", "2020-04-09", 60733., 5491., 8505., 
  1034., 894.632, 80.886, 125.284, 15.231, 315141., 18843., 4.642, 0.278, 
  19013., 0.28, "tests performed", 75.93, 6.7886004*^7, 272.898, 40.8, 
  18.517, 12.527, 39753.244, 0.2, 122.137, 4.28, 20., 24.7, "", 2.54, 81.32}, 
 {"GBR", "Europe", "United Kingdom", "2020-04-10", 65077., 4344., 9608., 
  1103., 958.622, 63.99, 141.531, 16.248, 332925., 17737., 4.904, 0.261, 
  15713., 0.231, "tests performed", 75.93, 6.7886004*^7, 272.898, 40.8, 
  18.517, 12.527, 39753.244, 0.2, 122.137, 4.28, 20., 24.7, "", 2.54, 81.32}, 
 {"GBR", "Europe", "United Kingdom", "2020-04-11", 70272., 5195., 10760., 
  1152., 1035.147, 76.525, 158.501, 16.97, 350575., 17650., 5.164, 0.26, 
  15963., 0.235, "tests performed", 75.93, 6.7886004*^7, 272.898, 40.8, 
  18.517, 12.527, 39753.244, 0.2, 122.137, 4.28, 20., 24.7, "", 2.54, 81.32}, 
 {"GBR", "Europe", "United Kingdom", "2020-04-12", 78991., 8719., 11599., 
  839., 1163.583, 128.436, 170.86, 12.359, 365081., 14506., 5.378, 0.214, 
  16216., 0.239, "tests performed", 75.93, 6.7886004*^7, 272.898, 40.8, 
  18.517, 12.527, 39753.244, 0.2, 122.137, 4.28, 20., 24.7, "", 2.54, 81.32}, 
 {"GBR", "Europe", "United Kingdom", "2020-04-13", 84279., 5288., 12285., 
  686., 1241.478, 77.895, 180.965, 10.105, 379649., 14567., 5.592, 0.215, 
  16252., 0.239, "tests performed", 75.93, 6.7886004*^7, 272.898, 40.8, 
  18.517, 12.527, 39753.244, 0.2, 122.137, 4.28, 20., 24.7, "", 2.54, 81.32}, 
 {"GBR", "Europe", "United Kingdom", "2020-04-14", 88621., 4342., 13029., 
  744., 1305.438, 63.96, 191.925, 10.96, 395912., 15991., 5.832, 0.236, 
  16515., 0.243, "tests performed", 75.93, 6.7886004*^7, 272.898, 40.8, 
  18.517, 12.527, 39753.244, 0.2, 122.137, 4.28, 20., 24.7, "", 2.54, 81.32}, 
 {"GBR", "Europe", "United Kingdom", "2020-04-15", 93873., 5252., 14073., 
  1044., 1382.803, 77.365, 207.303, 15.379, 414469., 18489., 6.105, 0.272, 
  16817., 0.248, "tests performed", 75.93, 6.7886004*^7, 272.898, 40.8, 
  18.517, 12.527, 39753.244, 0.2, 122.137, 4.28, 20., 24.7, "", 2.54, 81.32}, 
 {"GBR", "Europe", "United Kingdom", "2020-04-16", 98476., 4603., 14915., 
  842., 1450.608, 67.805, 219.707, 12.403, 435389., 20906., 6.414, 0.308, 
  17178., 0.253, "tests performed", 75.93, 6.7886004*^7, 272.898, 40.8, 
  18.517, 12.527, 39753.244, 0.2, 122.137, 4.28, 20., 24.7, "", 2.54, 81.32}, 
 {"GBR", "Europe", "United Kingdom", "2020-04-17", 103093., 4617., 15944., 
  1029., 1518.619, 68.011, 234.864, 15.158, 456527., 21081., 6.725, 0.311, 
  17657., 0.26, "tests performed", 75.93, 6.7886004*^7, 272.898, 40.8, 
  18.517, 12.527, 39753.244, 0.2, 122.137, 4.28, 20., 24.7, "", 2.54, 81.32}, 
 {"GBR", "Europe", "United Kingdom", "2020-04-18", 108692., 5599., 16879., 
  935., 1601.096, 82.476, 248.637, 13.773, 477776., 21249., 7.038, 0.313, 
  18172., 0.268, "tests performed", 75.93, 6.7886004*^7, 272.898, 40.8, 
  18.517, 12.527, 39753.244, 0.2, 122.137, 4.28, 20., 24.7, "", 2.54, 81.32}, 
 {"GBR", "Europe", "United Kingdom", "2020-04-19", 114217., 5525., 17994., 
  1115., 1682.482, 81.386, 265.062, 16.425, 497092., 19316., 7.322, 0.285, 
  18859., 0.278, "tests performed", 75.93, 6.7886004*^7, 272.898, 40.8, 
  18.517, 12.527, 39753.244, 0.2, 122.137, 4.28, 20., 24.7, "", 2.54, 81.32}, 
 {"GBR", "Europe", "United Kingdom", "2020-04-20", 120067., 5850., 18492., 
  498., 1768.656, 86.174, 272.398, 7.336, 532229., 17365., 7.84, 0.256, 
  21797., 0.321, "tests performed", 75.93, 6.7886004*^7, 272.898, 40.8, 
  18.517, 12.527, 39753.244, 0.2, 122.137, 4.28, 20., 24.7, "", 2.54, 81.32}, 
 {"GBR", "Europe", "United Kingdom", "2020-04-21", 124743., 4676., 19051., 
  559., 1837.536, 68.88, 280.632, 8.234, 554992., 22763., 8.175, 0.335, 
  22726., 0.335, "tests performed", 75.93, 6.7886004*^7, 272.898, 40.8, 
  18.517, 12.527, 39753.244, 0.2, 122.137, 4.28, 20., 24.7, "", 2.54, 81.32}, 
 {"GBR", "Europe", "United Kingdom", "2020-04-22", 129044., 4301., 20223., 
  1172., 1900.893, 63.356, 297.896, 17.264, 578066., 23073., 8.515, 0.34, 
  23371., 0.344, "tests performed", 75.93, 6.7886004*^7, 272.898, 40.8, 
  18.517, 12.527, 39753.244, 0.2, 122.137, 4.28, 20., 24.7, "", 2.54, 81.32}, 
 {"GBR", "Europe", "United Kingdom", "2020-04-23", 133495., 4451., 21060., 
  837., 1966.458, 65.566, 310.226, 12.329, 606093., 28024., 8.928, 0.413, 
  24386., 0.359, "tests performed", 75.93, 6.7886004*^7, 272.898, 40.8, 
  18.517, 12.527, 39753.244, 0.2, 122.137, 4.28, 20., 24.7, "", 2.54, 81.32}, 
 {"GBR", "Europe", "United Kingdom", "2020-04-24", 138078., 4583., 21787., 
  727., 2033.969, 67.51, 320.935, 10.709, 634319., 28225., 9.344, 0.416, 
  25399., 0.374, "tests performed", 75.93, 6.7886004*^7, 272.898, 40.8, 
  18.517, 12.527, 39753.244, 0.2, 122.137, 4.28, 20., 24.7, "", 2.54, 81.32}, 
 {"GBR", "Europe", "United Kingdom", "2020-04-25", 143464., 5386., 22792., 
  1005., 2113.307, 79.339, 335.739, 14.804, 663377., 29058., 9.772, 0.428, 
  26514., 0.391, "tests performed", 75.93, 6.7886004*^7, 272.898, 40.8, 
  18.517, 12.527, 39753.244, 0.2, 122.137, 4.28, 20., 24.7, "", 2.54, 81.32}, 
 {"GBR", "Europe", "United Kingdom", "2020-04-26", 148377., 4913., 23635., 
  843., 2185.679, 72.371, 348.157, 12.418, 694987., 31610., 10.238, 0.466, 
  28271., 0.416, "tests performed", 75.93, 6.7886004*^7, 272.898, 40.8, 
  18.517, 12.527, 39753.244, 0.2, 122.137, 4.28, 20., 24.7, "", 2.54, 81.32}, 
 {"GBR", "Europe", "United Kingdom", "2020-04-27", 152840., 4463., 24055., 
  420., 2251.421, 65.743, 354.344, 6.187, 726553., 31453., 10.703, 0.463, 
  27761., 0.409, "tests performed", 75.93, 6.7886004*^7, 272.898, 40.8, 
  18.517, 12.527, 39753.244, 0.2, 122.137, 4.28, 20., 24.7, "", 2.54, 81.32}, 
 {"GBR", "Europe", "United Kingdom", "2020-04-28", 157149., 4309., 24393., 
  338., 2314.895, 63.474, 359.323, 4.979, 771817., 45263., 11.369, 0.667, 
  30975., 0.456, "tests performed", 75.93, 6.7886004*^7, 272.898, 40.8, 
  18.517, 12.527, 39753.244, 0.2, 122.137, 4.28, 20., 24.7, "", 2.54, 81.32}, 
 {"GBR", "Europe", "United Kingdom", "2020-04-29", 161145., 3996., 25302., 
  909., 2373.759, 58.863, 372.713, 13.39, 839597., 65643., 12.368, 0.967, 
  37362., 0.55, "tests performed", 75.93, 6.7886004*^7, 272.898, 40.8, 
  18.517, 12.527, 39753.244, 0.2, 122.137, 4.28, 20., 24.7, "", 2.54, 81.32}, 
 {"GBR", "Europe", "United Kingdom", "2020-04-30", 165221., 4076., 26097., 
  795., 2433.801, 60.042, 384.424, 11.711, 922684., 83143., 13.592, 1.225, 
  45227., 0.666, "tests performed", 75.93, 6.7886004*^7, 272.898, 40.8, 
  18.517, 12.527, 39753.244, 0.2, 122.137, 4.28, 20., 24.7, "", 2.54, 81.32}, 
 {"GBR", "Europe", "United Kingdom", "2020-05-01", 171253., 6032., 26771., 
  674., 2522.655, 88.855, 394.352, 9.928, 996826., 74142., 14.684, 1.092, 
  51787., 0.763, "tests performed", 75.93, 6.7886004*^7, 272.898, 40.8, 
  18.517, 12.527, 39753.244, 0.2, 122.137, 4.28, 20., 24.7, "", 2.54, 81.32}, 
 {"GBR", "Europe", "United Kingdom", "2020-05-02", 177454., 6201., 27510., 
  739., 2614., 91.344, 405.238, 10.886, 1.060387*^6, 63559., 15.62, 0.936, 
  56716., 0.835, "tests performed", 75.93, 6.7886004*^7, 272.898, 40.8, 
  18.517, 12.527, 39753.244, 0.2, 122.137, 4.28, 20., 24.7, "", 2.54, 81.32}, 
 {"GBR", "Europe", "United Kingdom", "2020-05-03", 182260., 4806., 28131., 
  621., 2684.795, 70.795, 414.386, 9.148, 1.12859*^6, 68203., 16.625, 1.005, 
  61943., 0.912, "tests performed", 75.93, 6.7886004*^7, 272.898, 40.8, 
  18.517, 12.527, 39753.244, 0.2, 122.137, 4.28, 20., 24.7, "", 2.54, 81.32}, 
 {"GBR", "Europe", "United Kingdom", "2020-05-04", 186599., 4339., 28446., 
  315., 2748.711, 63.916, 419.026, 4.64, 1.202251*^6, 71764., 17.71, 1.057, 
  67957., 1.001, "tests performed", 75.93, 6.7886004*^7, 272.898, 40.8, 
  18.517, 12.527, 39753.244, 0.2, 122.137, 4.28, 20., 24.7, "", 2.54, 81.32}, 
 {"GBR", "Europe", "United Kingdom", "2020-05-05", 190584., 3985., 28734., 
  288., 2807.412, 58.701, 423.268, 4.242, 1.268054*^6, 65803., 18.679, 0.969, 
  70891., 1.044, "tests performed", 75.93, 6.7886004*^7, 272.898, 40.8, 
  18.517, 12.527, 39753.244, 0.2, 122.137, 4.28, 20., 24.7, "", 2.54, 81.32}, 
 {"GBR", "Europe", "United Kingdom", "2020-05-06", 194990., 4406., 29427., 
  693., 2872.315, 64.903, 433.477, 10.208, 1.343722*^6, 73277., 19.794, 
  1.079, 72018., 1.061, "tests performed", 75.93, 6.7886004*^7, 272.898, 
  40.8, 18.517, 12.527, 39753.244, 0.2, 122.137, 4.28, 20., 24.7, "", 2.54, 
  81.32}, {"GBR", "Europe", "United Kingdom", "2020-05-07", 201201., 6211., 
  30076., 649., 2963.807, 91.492, 443.037, 9.56, 1.420462*^6, 76741., 20.924, 
  1.13, 71111., 1.048, "tests performed", 75.93, 6.7886004*^7, 272.898, 40.8, 
  18.517, 12.527, 39753.244, 0.2, 122.137, 4.28, 20., 24.7, "", 2.54, 81.32}, 
 {"GBR", "Europe", "United Kingdom", "2020-05-08", 206715., 5514., 30615., 
  539., 3045.031, 81.224, 450.977, 7.94, 1.495302*^6, 74836., 22.027, 1.102, 
  71211., 1.049, "tests performed", 75.93, 6.7886004*^7, 272.898, 40.8, 
  18.517, 12.527, 39753.244, 0.2, 122.137, 4.28, 20., 24.7, "", 2.54, 81.32}, 
 {"GBR", "Europe", "United Kingdom", "2020-05-09", 211364., 4649., 31241., 
  626., 3113.514, 68.482, 460.198, 9.221, 1.569888*^6, 74586., 23.125, 1.099, 
  72786., 1.072, "tests performed", 75.93, 6.7886004*^7, 272.898, 40.8, 
  18.517, 12.527, 39753.244, 0.2, 122.137, 4.28, 20., 24.7, "", 2.54, 81.32}, 
 {"GBR", "Europe", "United Kingdom", "2020-05-10", 215260., 3896., 31587., 
  346., 3170.904, 57.39, 465.295, 5.097, 1.643429*^6, 73541., 24.209, 1.083, 
  73548., 1.083, "tests performed", 75.93, 6.7886004*^7, 272.898, 40.8, 
  18.517, 12.527, 39753.244, 0.2, 122.137, 4.28, 20., 24.7, "", 2.54, 81.32}, 
 {"GBR", "Europe", "United Kingdom", "2020-05-11", 219183., 3923., 31855., 
  268., 3228.692, 57.788, 469.243, 3.948, 1.710628*^6, 67116., 25.199, 0.989, 
  72625., 1.07, "tests performed", 75.93, 6.7886004*^7, 272.898, 40.8, 
  18.517, 12.527, 39753.244, 0.2, 122.137, 4.28, 20., 24.7, "", 2.54, 81.32}, 
 {"GBR", "Europe", "United Kingdom", "2020-05-12", 223060., 3877., 32065., 
  210., 3285.802, 57.11, 472.336, 3.093, 1.782996*^6, 72368., 26.265, 1.066, 
  73563., 1.084, "tests performed", 75.93, 6.7886004*^7, 272.898, 40.8, 
  18.517, 12.527, 39753.244, 0.2, 122.137, 4.28, 20., 24.7, "", 2.54, 81.32}, 
 {"GBR", "Europe", "United Kingdom", "2020-05-13", 226463., 3403., 32692., 
  627., 3335.931, 50.128, 481.572, 9.236, 1.864403*^6, 80713., 27.464, 1.189, 
  74383., 1.096, "tests performed", 69.44, 6.7886004*^7, 272.898, 40.8, 
  18.517, 12.527, 39753.244, 0.2, 122.137, 4.28, 20., 24.7, "", 2.54, 81.32}, 
 {"GBR", "Europe", "United Kingdom", "2020-05-14", 229705., 3242., 33186., 
  494., 3383.687, 47.757, 488.849, 7.277, 1.946011*^6, 81595., 28.666, 1.202, 
  75078., 1.106, "tests performed", 69.44, 6.7886004*^7, 272.898, 40.8, 
  18.517, 12.527, 39753.244, 0.2, 122.137, 4.28, 20., 24.7, "", 2.54, 81.32}, 
 {"GBR", "Europe", "United Kingdom", "2020-05-15", 233151., 3446., 33614., 
  428., 3434.449, 50.762, 495.154, 6.305, 2.034056*^6, 88046., 29.963, 1.297, 
  76965., 1.134, "tests performed", 69.44, 6.7886004*^7, 272.898, 40.8, 
  18.517, 12.527, 39753.244, 0.2, 122.137, 4.28, 20., 24.7, "", 2.54, 81.32}, 
 {"GBR", "Europe", "United Kingdom", "2020-05-16", 236711., 3560., 33998., 
  384., 3486.89, 52.441, 500.81, 5.657, 2.122318*^6, 88262., 31.263, 1.3, 
  78919., 1.163, "tests performed", 69.44, 6.7886004*^7, 272.898, 40.8, 
  18.517, 12.527, 39753.244, 0.2, 122.137, 4.28, 20., 24.7, "", 2.54, 81.32}, 
 {"GBR", "Europe", "United Kingdom", "2020-05-17", 240161., 3450., 34466., 
  468., 3537.71, 50.82, 507.704, 6.894, 2.197608*^6, 75290., 32.372, 1.109, 
  79168., 1.166, "tests performed", 69.44, 6.7886004*^7, 272.898, 40.8, 
  18.517, 12.527, 39753.244, 0.2, 122.137, 4.28, 20., 24.7, "", 2.54, 81.32}, 
 {"GBR", "Europe", "United Kingdom", "2020-05-18", 243695., 3534., 34636., 
  170., 3589.768, 52.058, 510.208, 2.504, 2.260688*^6, 63028., 33.301, 0.928, 
  78580., 1.158, "tests performed", 69.44, 6.7886004*^7, 272.898, 40.8, 
  18.517, 12.527, 39753.244, 0.2, 122.137, 4.28, 20., 24.7, "", 2.54, 81.32}, 
 {"GBR", "Europe", "United Kingdom", "2020-05-19", 246406., 2711., 34796., 
  160., 3629.703, 39.935, 512.565, 2.357, 2.33206*^6, 79653., 34.353, 1.173, 
  78438., 1.155, "tests performed", 69.44, 6.7886004*^7, 272.898, 40.8, 
  18.517, 12.527, 39753.244, 0.2, 122.137, 4.28, 20., 24.7, "", 2.54, 81.32}, 
 {"GBR", "Europe", "United Kingdom", "2020-05-20", 248818., 2412., 35341., 
  545., 3665.233, 35.53, 520.593, 8.028, 2.413462*^6, 81403., 35.552, 1.199, 
  78437., 1.155, "tests performed", 69.44, 6.7886004*^7, 272.898, 40.8, 
  18.517, 12.527, 39753.244, 0.2, 122.137, 4.28, 20., 24.7, "", 2.54, 81.32}, 
 {"GBR", "Europe", "United Kingdom", "2020-05-21", 248293., -525., 35704., 
  363., 3657.499, -7.734, 525.941, 5.347, 2.506869*^6, 93398., 36.928, 1.376, 
  80123., 1.18, "tests performed", 69.44, 6.7886004*^7, 272.898, 40.8, 
  18.517, 12.527, 39753.244, 0.2, 122.137, 4.28, 20., 24.7, "", 2.54, 81.32}, 
 {"GBR", "Europe", "United Kingdom", "2020-05-22", 250908., 2615., 36042., 
  338., 3696.02, 38.52, 530.919, 4.979, 2.59093*^6, 84060., 38.166, 1.238, 
  79553., 1.172, "tests performed", 69.44, 6.7886004*^7, 272.898, 40.8, 
  18.517, 12.527, 39753.244, 0.2, 122.137, 4.28, 20., 24.7, "", 2.54, 81.32}, 
 {"GBR", "Europe", "United Kingdom", "2020-05-23", 254195., 3287., 36393., 
  351., 3744.439, 48.419, 536.09, 5.17, 2.670829*^6, 79902., 39.343, 1.177, 
  78359., 1.154, "tests performed", 69.44, 6.7886004*^7, 272.898, 40.8, 
  18.517, 12.527, 39753.244, 0.2, 122.137, 4.28, 20., 24.7, "", 2.54, 81.32}, 
 {"GBR", "Europe", "United Kingdom", "2020-05-24", 257154., 2959., 36675., 
  282., 3788.027, 43.588, 540.244, 4.154, 2.722676*^6, 51844., 40.107, 0.764, 
  75010., 1.105, "tests performed", 69.44, 6.7886004*^7, 272.898, 40.8, 
  18.517, 12.527, 39753.244, 0.2, 122.137, 4.28, 20., 24.7, "", 2.54, 81.32}, 
 {"GBR", "Europe", "United Kingdom", "2020-05-25", 259559., 2405., 36793., 
  118., 3823.454, 35.427, 541.982, 1.738, 2.859563*^6, 69381., 42.123, 1.022, 
  85554., 1.26, "tests performed", 69.44, 6.7886004*^7, 272.898, 40.8, 
  18.517, 12.527, 39753.244, 0.2, 122.137, 4.28, 20., 24.7, "", 2.54, 81.32}, 
 {"GBR", "Europe", "United Kingdom", "2020-05-26", 261184., 1625., 36914., 
  121., 3847.391, 23.937, 543.765, 1.782, 2.923504*^6, 63765., 43.065, 0.939, 
  84492., 1.245, "tests performed", 69.44, 6.7886004*^7, 272.898, 40.8, 
  18.517, 12.527, 39753.244, 0.2, 122.137, 4.28, 20., 24.7, "", 2.54, 81.32}, 
 {"GBR", "Europe", "United Kingdom", "2020-05-27", 265227., 4043., 37048., 
  134., 3906.947, 59.556, 545.738, 1.974, 2.993833*^6, 70329., 44.101, 1.036, 
  82910., 1.221, "tests performed", 69.44, 6.7886004*^7, 272.898, 40.8, 
  18.517, 12.527, 39753.244, 0.2, 122.137, 4.28, 20., 24.7, "", 2.54, 81.32}, 
 {"GBR", "Europe", "United Kingdom", "2020-05-28", 267240., 2013., 37460., 
  412., 3936.599, 29.653, 551.807, 6.069, 3.078468*^6, 84634., 45.348, 1.247, 
  81657., 1.203, "tests performed", 69.44, 6.7886004*^7, 272.898, 40.8, 
  18.517, 12.527, 39753.244, 0.2, 122.137, 4.28, 20., 24.7, "", 2.54, 81.32}, 
 {"GBR", "Europe", "United Kingdom", "2020-05-29", 269127., 1887., 37837., 
  377., 3964.396, 27.797, 557.361, 5.553, 3.174018*^6, 95550., 46.755, 1.408, 
  83298., 1.227, "tests performed", 69.44, 6.7886004*^7, 272.898, 40.8, 
  18.517, 12.527, 39753.244, 0.2, 122.137, 4.28, 20., 24.7, "", 2.54, 81.32}, 
 {"GBR", "Europe", "United Kingdom", "2020-05-30", 271222., 2095., 38161., 
  324., 3995.257, 30.861, 562.134, 4.773, 3.263888*^6, 89867., 48.079, 1.324, 
  84723., 1.248, "tests performed", 69.44, 6.7886004*^7, 272.898, 40.8, 
  18.517, 12.527, 39753.244, 0.2, 122.137, 4.28, 20., 24.7, "", 2.54, 81.32}, 
 {"GBR", "Europe", "United Kingdom", "2020-05-31", 272826., 1604., 38376., 
  215., 4018.884, 23.628, 565.301, 3.167, 3.339151*^6, 75263., 49.188, 1.109, 
  88068., 1.297, "tests performed", 69.44, 6.7886004*^7, 272.898, 40.8, 
  18.517, 12.527, 39753.244, 0.2, 122.137, 4.28, 20., 24.7, "", 2.54, 81.32}, 
 {"GBR", "Europe", "United Kingdom", "2020-06-01", 274762., 1936., 38489., 
  113., 4047.403, 28.518, 566.965, 1.665, 3.403873*^6, 64763., 50.141, 0.954, 
  77759., 1.145, "tests performed", 67.59, 6.7886004*^7, 272.898, 40.8, 
  18.517, 12.527, 39753.244, 0.2, 122.137, 4.28, 20., 24.7, "", 2.54, 81.32}, 
 {"GBR", "Europe", "United Kingdom", "2020-06-02", 276332., 1570., 39045., 
  556., 4070.53, 23.127, 575.155, 8.19, 3.490527*^6, 86267., 51.417, 1.271, 
  81003., 1.193, "tests performed", 67.59, 6.7886004*^7, 272.898, 40.8, 
  18.517, 12.527, 39753.244, 0.2, 122.137, 4.28, 20., 24.7, "", 2.54, 81.32}, 
 {"GBR", "Europe", "United Kingdom", "2020-06-03", 277985., 1653., 39369., 
  324., 4094.879, 24.35, 579.928, 4.773, 3.58733*^6, 96674., 52.843, 1.424, 
  84785., 1.249, "tests performed", 67.59, 6.7886004*^7, 272.898, 40.8, 
  18.517, 12.527, 39753.244, 0.2, 122.137, 4.28, 20., 24.7, "", 2.54, 81.32}, 
 {"GBR", "Europe", "United Kingdom", "2020-06-04", 279856., 1871., 39728., 
  359., 4122.44, 27.561, 585.216, 5.288, 3.682775*^6, 95445., 54.249, 1.406, 
  86330., 1.272, "tests performed", 67.59, 6.7886004*^7, 272.898, 40.8, 
  18.517, 12.527, 39753.244, 0.2, 122.137, 4.28, 20., 24.7, "", 2.54, 81.32}, 
 {"GBR", "Europe", "United Kingdom", "2020-06-05", 281661., 1805., 39904., 
  176., 4149.029, 26.589, 587.809, 2.593, 3.782412*^6, 98667., 55.717, 1.453, 
  86913., 1.28, "tests performed", 67.59, 6.7886004*^7, 272.898, 40.8, 
  18.517, 12.527, 39753.244, 0.2, 122.137, 4.28, 20., 24.7, "", 2.54, 81.32}, 
 {"GBR", "Europe", "United Kingdom", "2020-06-06", 283311., 1650., 40261., 
  357., 4173.334, 24.305, 593.068, 5.259, 3.873426*^6, 90562., 57.058, 1.334, 
  87077., 1.283, "tests performed", 67.59, 6.7886004*^7, 272.898, 40.8, 
  18.517, 12.527, 39753.244, 0.2, 122.137, 4.28, 20., 24.7, "", 2.54, 81.32}, 
 {"GBR", "Europe", "United Kingdom", "2020-06-07", 284868., 1557., 40465., 
  204., 4196.27, 22.936, 596.073, 3.005, 3.957326*^6, 83790., 58.294, 1.234, 
  88311., 1.301, "tests performed", 67.59, 6.7886004*^7, 272.898, 40.8, 
  18.517, 12.527, 39753.244, 0.2, 122.137, 4.28, 20., 24.7, "", 2.54, 81.32}, 
 {"GBR", "Europe", "United Kingdom", "2020-06-08", 286194., 1326., 40542., 
  77., 4215.803, 19.533, 597.207, 1.134, 4.059548*^6, 66769., 59.799, 0.984, 
  93668., 1.38, "tests performed", 73.15, 6.7886004*^7, 272.898, 40.8, 
  18.517, 12.527, 39753.244, 0.2, 122.137, 4.28, 20., 24.7, "", 2.54, 81.32}, 
 {"GBR", "Europe", "United Kingdom", "2020-06-09", 287399., 1205., 40597., 
  55., 4233.553, 17.75, 598.017, 0.81, 4.151154*^6, 91606., 61.149, 1.349, 
  94375., 1.39, "tests performed", 73.15, 6.7886004*^7, 272.898, 40.8, 
  18.517, 12.527, 39753.244, 0.2, 122.137, 4.28, 20., 24.7, "", 2.54, 81.32}, 
 {"GBR", "Europe", "United Kingdom", "2020-06-10", 289140., 1741., 40883., 
  286., 4259.199, 25.646, 602.23, 4.213, 4.249081*^6, 97852., 62.591, 1.441, 
  94536., 1.393, "tests performed", 73.15, 6.7886004*^7, 272.898, 40.8, 
  18.517, 12.527, 39753.244, 0.2, 122.137, 4.28, 20., 24.7, "", 2.54, 81.32}, 
 {"GBR", "Europe", "United Kingdom", "2020-06-11", 290143., 1003., 41128., 
  245., 4273.974, 14.775, 605.839, 3.609, 4.349254*^6, 98913., 64.067, 1.457, 
  95211., 1.403, "tests performed", 73.15, 6.7886004*^7, 272.898, 40.8, 
  18.517, 12.527, 39753.244, 0.2, 122.137, 4.28, 20., 24.7, "", 2.54, 81.32}, 
 {"GBR", "Europe", "United Kingdom", "2020-06-12", 291409., 1266., 41279., 
  151., 4292.623, 18.649, 608.063, 2.224, 4.445275*^6, 95216., 65.481, 1.403, 
  94695., 1.395, "tests performed", 73.15, 6.7886004*^7, 272.898, 40.8, 
  18.517, 12.527, 39753.244, 0.2, 122.137, 4.28, 20., 24.7, "", 2.54, 81.32}, 
 {"GBR", "Europe", "United Kingdom", "2020-06-13", 292950., 1541., 41481., 
  202., 4315.322, 22.7, 611.039, 2.976, 4.542174*^6, 96044., 66.909, 1.415, 
  95535., 1.407, "tests performed", 73.15, 6.7886004*^7, 272.898, 40.8, 
  18.517, 12.527, 39753.244, 0.2, 122.137, 4.28, 20., 24.7, "", 2.54, 81.32}, 
 {"GBR", "Europe", "United Kingdom", "2020-06-14", 294375., 1425., 41662., 
  181., 4336.314, 20.991, 613.705, 2.666, 4.609714*^6, 66688., 67.904, 0.982, 
  93198., 1.373, "tests performed", 73.15, 6.7886004*^7, 272.898, 40.8, 
  18.517, 12.527, 39753.244, 0.2, 122.137, 4.28, 20., 24.7, "", 2.54, 81.32}, 
 {"GBR", "Europe", "United Kingdom", "2020-06-15", 295889., 1514., 41698., 
  36., 4358.616, 22.302, 614.236, 0.53, 4.677522*^6, 67808., 68.903, 0.999, 
  88282., 1.3, "tests performed", 71.3, 6.7886004*^7, 272.898, 40.8, 18.517, 
  12.527, 39753.244, 0.2, 122.137, 4.28, 20., 24.7, "", 2.54, 81.32}, 
 {"GBR", "Europe", "United Kingdom", "2020-06-16", 296857., 968., 41736., 
  38., 4372.875, 14.259, 614.795, 0.56, 4.756484*^6, 78962., 70.066, 1.163, 
  86476., 1.274, "tests performed", 71.3, 6.7886004*^7, 272.898, 40.8, 
  18.517, 12.527, 39753.244, 0.2, 122.137, 4.28, 20., 24.7, "", 2.54, 81.32}, 
 {"GBR", "Europe", "United Kingdom", "2020-06-17", 298136., 1279., 41969., 
  233., 4391.715, 18.84, 618.228, 3.432, 4.840348*^6, 83864., 71.301, 1.235, 
  84467., 1.244, "tests performed", 71.3, 6.7886004*^7, 272.898, 40.8, 
  18.517, 12.527, 39753.244, 0.2, 122.137, 4.28, 20., 24.7, "", 2.54, 81.32}, 
 {"GBR", "Europe", "United Kingdom", "2020-06-18", 299251., 1115., 42153., 
  184., 4408.14, 16.425, 620.938, 2.71, 4.930797*^6, 86579., 72.633, 1.275, 
  83078., 1.224, "tests performed", 71.3, 6.7886004*^7, 272.898, 40.8, 
  18.517, 12.527, 39753.244, 0.2, 122.137, 4.28, 20., 24.7, "", 2.54, 81.32}, 
 {"GBR", "Europe", "United Kingdom", "2020-06-19", 300469., 1218., 42288., 
  135., 4426.082, 17.942, 622.927, 1.989, 5.017988*^6, 87191., 73.918, 1.284, 
  81816., 1.205, "tests performed", 71.3, 6.7886004*^7, 272.898, 40.8, 
  18.517, 12.527, 39753.244, 0.2, 122.137, 4.28, 20., 24.7, "", 2.54, 81.32}, 
 {"GBR", "Europe", "United Kingdom", "2020-06-20", 301815., 1346., 42461., 
  173., 4445.909, 19.827, 625.475, 2.548, 5.098834*^6, 80564., 75.109, 1.187, 
  79523., 1.171, "tests performed", 71.3, 6.7886004*^7, 272.898, 40.8, 
  18.517, 12.527, 39753.244, 0.2, 122.137, 4.28, 20., 24.7, "", 2.54, 81.32}, 
 {"GBR", "Europe", "United Kingdom", "2020-06-21", 303110., 1295., 42589., 
  128., 4464.985, 19.076, 627.361, 1.886, 5.156119*^6, 57102., 75.953, 0.841, 
  78058., 1.15, "tests performed", 71.3, 6.7886004*^7, 272.898, 40.8, 18.517, 
  12.527, 39753.244, 0.2, 122.137, 4.28, 20., 24.7, "", 2.54, 81.32}, 
 {"GBR", "Europe", "United Kingdom", "2020-06-22", 304331., 1221., 42632., 
  43., 4482.971, 17.986, 627.994, 0.633, 5.219161*^6, 59942., 76.881, 0.883, 
  77377., 1.14, "tests performed", 71.3, 6.7886004*^7, 272.898, 40.8, 18.517, 
  12.527, 39753.244, 0.2, 122.137, 4.28, 20., 24.7, "", 2.54, 81.32}, 
 {"GBR", "Europe", "United Kingdom", "2020-06-23", 305289., 958., 42647., 
  15., 4497.083, 14.112, 628.215, 0.221, 5.285917*^6, 66756., 77.865, 0.983, 
  75633., 1.114, "tests performed", 71.3, 6.7886004*^7, 272.898, 40.8, 
  18.517, 12.527, 39753.244, 0.2, 122.137, 4.28, 20., 24.7, "", 2.54, 81.32}, 
 {"GBR", "Europe", "United Kingdom", "2020-06-24", 306210., 921., 42927., 
  280., 4510.65, 13.567, 632.339, 4.125, 5.373957*^6, 88040., 79.161, 1.297, 
  76230., 1.123, "tests performed", 71.3, 6.7886004*^7, 272.898, 40.8, 
  18.517, 12.527, 39753.244, 0.2, 122.137, 4.28, 20., 24.7, "", 2.54, 81.32}, 
 {"GBR", "Europe", "United Kingdom", "2020-06-25", 306862., 652., 43081., 
  154., 4520.254, 9.604, 634.608, 2.269, 5.510701*^6, 93173., 81.176, 1.372, 
  82843., 1.22, "tests performed", 71.3, 6.7886004*^7, 272.898, 40.8, 18.517, 
  12.527, 39753.244, 0.2, 122.137, 4.28, 20., 24.7, "", 2.54, 81.32}, 
 {"GBR", "Europe", "United Kingdom", "2020-06-26", 307980., 1118., 43230., 
  149., 4536.723, 16.469, 636.803, 2.195, 5.604093*^6, 93392., 82.552, 1.376, 
  83729., 1.233, "tests performed", 71.3, 6.7886004*^7, 272.898, 40.8, 
  18.517, 12.527, 39753.244, 0.2, 122.137, 4.28, 20., 24.7, "", 2.54, 81.32}, 
 {"GBR", "Europe", "United Kingdom", "2020-06-27", 309360., 1380., 43414., 
  184., 4557.051, 20.328, 639.513, 2.71, 5.69499*^6, 90897., 83.89, 1.339, 
  85165., 1.255, "tests performed", 71.3, 6.7886004*^7, 272.898, 40.8, 
  18.517, 12.527, 39753.244, 0.2, 122.137, 4.28, 20., 24.7, "", 2.54, 81.32}, 
 {"GBR", "Europe", "United Kingdom", "2020-06-28", 310250., 890., 43514., 
  100., 4570.161, 13.11, 640.986, 1.473, 5.760203*^6, 64453., 84.851, 0.949, 
  86298., 1.271, "tests performed", 71.3, 6.7886004*^7, 272.898, 40.8, 
  18.517, 12.527, 39753.244, 0.2, 122.137, 4.28, 20., 24.7, "", 2.54, 81.32}, 
 {"GBR", "Europe", "United Kingdom", "2020-06-29", 311151., 901., 43550., 
  36., 4583.434, 13.272, 641.517, 0.53, 5.825239*^6, 62572., 85.809, 0.922, 
  86583., 1.275, "tests performed", 71.3, 6.7886004*^7, 272.898, 40.8, 
  18.517, 12.527, 39753.244, 0.2, 122.137, 4.28, 20., 24.7, "", 2.54, 81.32}, 
 {"GBR", "Europe", "United Kingdom", "2020-06-30", 311965., 814., 43575., 
  25., 4595.424, 11.991, 641.885, 0.368, 5.922583*^6, 97367., 87.243, 1.434, 
  90952., 1.34, "tests performed", 71.3, 6.7886004*^7, 272.898, 40.8, 18.517, 
  12.527, 39753.244, 0.2, 122.137, 4.28, 20., 24.7, "", 2.54, 81.32}, 
 {"GBR", "Europe", "United Kingdom", "2020-07-01", 312654., 689., 43730., 
  155., 4605.574, 10.149, 644.168, 2.283, 6.035588*^6, 112636., 88.908, 
  1.659, 94519., 1.392, "tests performed", 71.3, 6.7886004*^7, 272.898, 40.8, 
  18.517, 12.527, 39753.244, 0.2, 122.137, 4.28, 20., 24.7, "", 2.54, 81.32}, 
 {"GBR", "Europe", "United Kingdom", "2020-07-02", 313483., 829., 43906., 
  176., 4617.785, 12.212, 646.761, 2.593, 6.147681*^6, 112130., 90.559, 
  1.652, 90997., 1.34, "tests performed", 71.3, 6.7886004*^7, 272.898, 40.8, 
  18.517, 12.527, 39753.244, 0.2, 122.137, 4.28, 20., 24.7, "", 2.54, 81.32}, 
 {"GBR", "Europe", "United Kingdom", "2020-07-03", 283757., -29726., 43995., 
  89., 4179.904, -437.881, 648.072, 1.311, 6.262114*^6, 114178., 92.245, 
  1.682, 94003., 1.385, "tests performed", 71.3, 6.7886004*^7, 272.898, 40.8, 
  18.517, 12.527, 39753.244, 0.2, 122.137, 4.28, 20., 24.7, "", 2.54, 81.32}, 
 {"GBR", "Europe", "United Kingdom", "2020-07-04", 284276., 519., 44131., 
  136., 4187.549, 7.645, 650.075, 2.003, 6.355415*^6, 93173., 93.619, 1.372, 
  94346., 1.39, "tests performed", 69.91, 6.7886004*^7, 272.898, 40.8, 
  18.517, 12.527, 39753.244, 0.2, 122.137, 4.28, 20., 24.7, "", 2.54, 81.32}, 
 {"GBR", "Europe", "United Kingdom", "2020-07-05", 284900., 624., 44198., 
  67., 4196.741, 9.192, 651.062, 0.987, 6.43312*^6, 76984., 94.764, 1.134, 
  96131., 1.416, "tests performed", "", 6.7886004*^7, 272.898, 40.8, 18.517, 
  12.527, 39753.244, 0.2, 122.137, 4.28, 20., 24.7, "", 2.54, 81.32}, 
 {"GBR", "Europe", "United Kingdom", "2020-07-06", 285416., 516., 44220., 
  22., 4204.342, 7.601, 651.386, 0.324, 6.496653*^6, 63533., 95.699, 0.936, 
  95916., 1.413, "tests performed", "", 6.7886004*^7, 272.898, 40.8, 18.517, 
  12.527, 39753.244, 0.2, 122.137, 4.28, 20., 24.7, "", 2.54, 81.32}, 
 {"GBR", "Europe", "United Kingdom", "2020-07-07", 285768., 352., 44236., 
  16., 4209.527, 5.185, 651.622, 0.236, "", "", "", "", "", "", "", "", 
  6.7886004*^7, 272.898, 40.8, 18.517, 12.527, 39753.244, 0.2, 122.137, 4.28, 
  20., 24.7, "", 2.54, 81.32}, {"GBR", "Europe", "United Kingdom", 
  "2020-07-08", 286349., 581., 44391., 155., 4218.086, 8.558, 653.905, 2.283, 
  "", "", "", "", "", "", "", "", 6.7886004*^7, 272.898, 40.8, 18.517, 
  12.527, 39753.244, 0.2, 122.137, 4.28, 20., 24.7, "", 2.54, 81.32}, 
 {"USA", "North America", "United States", "2019-12-31", 0., 0., 0., 0., 0., 
  0., 0., 0., "", "", "", "", "", "", "", "", 3.31002647*^8, 35.608, 38.3, 
  15.413, 9.732, 54225.446, 1.2, 151.089, 10.79, 19.1, 24.6, "", 2.77, 
  78.86}, {"USA", "North America", "United States", "2020-01-01", 0., 0., 0., 
  0., 0., 0., 0., 0., "", "", "", "", "", "", "", 0., 3.31002647*^8, 35.608, 
  38.3, 15.413, 9.732, 54225.446, 1.2, 151.089, 10.79, 19.1, 24.6, "", 2.77, 
  78.86}, {"USA", "North America", "United States", "2020-01-02", 0., 0., 0., 
  0., 0., 0., 0., 0., "", "", "", "", "", "", "", 0., 3.31002647*^8, 35.608, 
  38.3, 15.413, 9.732, 54225.446, 1.2, 151.089, 10.79, 19.1, 24.6, "", 2.77, 
  78.86}, {"USA", "North America", "United States", "2020-01-03", 0., 0., 0., 
  0., 0., 0., 0., 0., "", "", "", "", "", "", "", 0., 3.31002647*^8, 35.608, 
  38.3, 15.413, 9.732, 54225.446, 1.2, 151.089, 10.79, 19.1, 24.6, "", 2.77, 
  78.86}, {"USA", "North America", "United States", "2020-01-04", 0., 0., 0., 
  0., 0., 0., 0., 0., "", "", "", "", "", "", "", 0., 3.31002647*^8, 35.608, 
  38.3, 15.413, 9.732, 54225.446, 1.2, 151.089, 10.79, 19.1, 24.6, "", 2.77, 
  78.86}, {"USA", "North America", "United States", "2020-01-05", 0., 0., 0., 
  0., 0., 0., 0., 0., "", "", "", "", "", "", "", 0., 3.31002647*^8, 35.608, 
  38.3, 15.413, 9.732, 54225.446, 1.2, 151.089, 10.79, 19.1, 24.6, "", 2.77, 
  78.86}, {"USA", "North America", "United States", "2020-01-06", 0., 0., 0., 
  0., 0., 0., 0., 0., "", "", "", "", "", "", "", 0., 3.31002647*^8, 35.608, 
  38.3, 15.413, 9.732, 54225.446, 1.2, 151.089, 10.79, 19.1, 24.6, "", 2.77, 
  78.86}, {"USA", "North America", "United States", "2020-01-07", 0., 0., 0., 
  0., 0., 0., 0., 0., "", "", "", "", "", "", "", 0., 3.31002647*^8, 35.608, 
  38.3, 15.413, 9.732, 54225.446, 1.2, 151.089, 10.79, 19.1, 24.6, "", 2.77, 
  78.86}, {"USA", "North America", "United States", "2020-01-08", 0., 0., 0., 
  0., 0., 0., 0., 0., "", "", "", "", "", "", "", 0., 3.31002647*^8, 35.608, 
  38.3, 15.413, 9.732, 54225.446, 1.2, 151.089, 10.79, 19.1, 24.6, "", 2.77, 
  78.86}, {"USA", "North America", "United States", "2020-01-09", 0., 0., 0., 
  0., 0., 0., 0., 0., "", "", "", "", "", "", "", 0., 3.31002647*^8, 35.608, 
  38.3, 15.413, 9.732, 54225.446, 1.2, 151.089, 10.79, 19.1, 24.6, "", 2.77, 
  78.86}, {"USA", "North America", "United States", "2020-01-10", 0., 0., 0., 
  0., 0., 0., 0., 0., "", "", "", "", "", "", "", 0., 3.31002647*^8, 35.608, 
  38.3, 15.413, 9.732, 54225.446, 1.2, 151.089, 10.79, 19.1, 24.6, "", 2.77, 
  78.86}, {"USA", "North America", "United States", "2020-01-11", 0., 0., 0., 
  0., 0., 0., 0., 0., "", "", "", "", "", "", "", 0., 3.31002647*^8, 35.608, 
  38.3, 15.413, 9.732, 54225.446, 1.2, 151.089, 10.79, 19.1, 24.6, "", 2.77, 
  78.86}, {"USA", "North America", "United States", "2020-01-12", 0., 0., 0., 
  0., 0., 0., 0., 0., "", "", "", "", "", "", "", 0., 3.31002647*^8, 35.608, 
  38.3, 15.413, 9.732, 54225.446, 1.2, 151.089, 10.79, 19.1, 24.6, "", 2.77, 
  78.86}, {"USA", "North America", "United States", "2020-01-13", 0., 0., 0., 
  0., 0., 0., 0., 0., "", "", "", "", "", "", "", 0., 3.31002647*^8, 35.608, 
  38.3, 15.413, 9.732, 54225.446, 1.2, 151.089, 10.79, 19.1, 24.6, "", 2.77, 
  78.86}, {"USA", "North America", "United States", "2020-01-14", 0., 0., 0., 
  0., 0., 0., 0., 0., "", "", "", "", "", "", "", 0., 3.31002647*^8, 35.608, 
  38.3, 15.413, 9.732, 54225.446, 1.2, 151.089, 10.79, 19.1, 24.6, "", 2.77, 
  78.86}, {"USA", "North America", "United States", "2020-01-15", 0., 0., 0., 
  0., 0., 0., 0., 0., "", "", "", "", "", "", "", 0., 3.31002647*^8, 35.608, 
  38.3, 15.413, 9.732, 54225.446, 1.2, 151.089, 10.79, 19.1, 24.6, "", 2.77, 
  78.86}, {"USA", "North America", "United States", "2020-01-16", 0., 0., 0., 
  0., 0., 0., 0., 0., "", "", "", "", "", "", "", 0., 3.31002647*^8, 35.608, 
  38.3, 15.413, 9.732, 54225.446, 1.2, 151.089, 10.79, 19.1, 24.6, "", 2.77, 
  78.86}, {"USA", "North America", "United States", "2020-01-17", 0., 0., 0., 
  0., 0., 0., 0., 0., "", "", "", "", "", "", "", 0., 3.31002647*^8, 35.608, 
  38.3, 15.413, 9.732, 54225.446, 1.2, 151.089, 10.79, 19.1, 24.6, "", 2.77, 
  78.86}, {"USA", "North America", "United States", "2020-01-18", 0., 0., 0., 
  0., 0., 0., 0., 0., "", "", "", "", "", "", "", 0., 3.31002647*^8, 35.608, 
  38.3, 15.413, 9.732, 54225.446, 1.2, 151.089, 10.79, 19.1, 24.6, "", 2.77, 
  78.86}, {"USA", "North America", "United States", "2020-01-19", 0., 0., 0., 
  0., 0., 0., 0., 0., "", "", "", "", "", "", "", 0., 3.31002647*^8, 35.608, 
  38.3, 15.413, 9.732, 54225.446, 1.2, 151.089, 10.79, 19.1, 24.6, "", 2.77, 
  78.86}, {"USA", "North America", "United States", "2020-01-20", 0., 0., 0., 
  0., 0., 0., 0., 0., "", "", "", "", "", "", "", 0., 3.31002647*^8, 35.608, 
  38.3, 15.413, 9.732, 54225.446, 1.2, 151.089, 10.79, 19.1, 24.6, "", 2.77, 
  78.86}, {"USA", "North America", "United States", "2020-01-21", 1., 1., 0., 
  0., 0.003, 0.003, 0., 0., "", "", "", "", "", "", "", 0., 3.31002647*^8, 
  35.608, 38.3, 15.413, 9.732, 54225.446, 1.2, 151.089, 10.79, 19.1, 24.6, 
  "", 2.77, 78.86}, {"USA", "North America", "United States", "2020-01-22", 
  1., 0., 0., 0., 0.003, 0., 0., 0., "", "", "", "", "", "", "", 0., 
  3.31002647*^8, 35.608, 38.3, 15.413, 9.732, 54225.446, 1.2, 151.089, 10.79, 
  19.1, 24.6, "", 2.77, 78.86}, {"USA", "North America", "United States", 
  "2020-01-23", 1., 0., 0., 0., 0.003, 0., 0., 0., "", "", "", "", "", "", 
  "", 0., 3.31002647*^8, 35.608, 38.3, 15.413, 9.732, 54225.446, 1.2, 
  151.089, 10.79, 19.1, 24.6, "", 2.77, 78.86}, 
 {"USA", "North America", "United States", "2020-01-24", 1., 0., 0., 0., 
  0.003, 0., 0., 0., "", "", "", "", "", "", "", 0., 3.31002647*^8, 35.608, 
  38.3, 15.413, 9.732, 54225.446, 1.2, 151.089, 10.79, 19.1, 24.6, "", 2.77, 
  78.86}, {"USA", "North America", "United States", "2020-01-25", 2., 1., 0., 
  0., 0.006, 0.003, 0., 0., "", "", "", "", "", "", "", 0., 3.31002647*^8, 
  35.608, 38.3, 15.413, 9.732, 54225.446, 1.2, 151.089, 10.79, 19.1, 24.6, 
  "", 2.77, 78.86}, {"USA", "North America", "United States", "2020-01-26", 
  2., 0., 0., 0., 0.006, 0., 0., 0., "", "", "", "", "", "", "", 0., 
  3.31002647*^8, 35.608, 38.3, 15.413, 9.732, 54225.446, 1.2, 151.089, 10.79, 
  19.1, 24.6, "", 2.77, 78.86}, {"USA", "North America", "United States", 
  "2020-01-27", 5., 3., 0., 0., 0.015, 0.009, 0., 0., "", "", "", "", "", "", 
  "", 0., 3.31002647*^8, 35.608, 38.3, 15.413, 9.732, 54225.446, 1.2, 
  151.089, 10.79, 19.1, 24.6, "", 2.77, 78.86}, 
 {"USA", "North America", "United States", "2020-01-28", 5., 0., 0., 0., 
  0.015, 0., 0., 0., "", "", "", "", "", "", "", 0., 3.31002647*^8, 35.608, 
  38.3, 15.413, 9.732, 54225.446, 1.2, 151.089, 10.79, 19.1, 24.6, "", 2.77, 
  78.86}, {"USA", "North America", "United States", "2020-01-29", 5., 0., 0., 
  0., 0.015, 0., 0., 0., "", "", "", "", "", "", "", 0., 3.31002647*^8, 
  35.608, 38.3, 15.413, 9.732, 54225.446, 1.2, 151.089, 10.79, 19.1, 24.6, 
  "", 2.77, 78.86}, {"USA", "North America", "United States", "2020-01-30", 
  5., 0., 0., 0., 0.015, 0., 0., 0., "", "", "", "", "", "", "", 0., 
  3.31002647*^8, 35.608, 38.3, 15.413, 9.732, 54225.446, 1.2, 151.089, 10.79, 
  19.1, 24.6, "", 2.77, 78.86}, {"USA", "North America", "United States", 
  "2020-01-31", 6., 1., 0., 0., 0.018, 0.003, 0., 0., "", "", "", "", "", "", 
  "", 0., 3.31002647*^8, 35.608, 38.3, 15.413, 9.732, 54225.446, 1.2, 
  151.089, 10.79, 19.1, 24.6, "", 2.77, 78.86}, 
 {"USA", "North America", "United States", "2020-02-01", 7., 1., 0., 0., 
  0.021, 0.003, 0., 0., "", "", "", "", "", "", "", 0., 3.31002647*^8, 
  35.608, 38.3, 15.413, 9.732, 54225.446, 1.2, 151.089, 10.79, 19.1, 24.6, 
  "", 2.77, 78.86}, {"USA", "North America", "United States", "2020-02-02", 
  8., 1., 0., 0., 0.024, 0.003, 0., 0., "", "", "", "", "", "", "", 5.56, 
  3.31002647*^8, 35.608, 38.3, 15.413, 9.732, 54225.446, 1.2, 151.089, 10.79, 
  19.1, 24.6, "", 2.77, 78.86}, {"USA", "North America", "United States", 
  "2020-02-03", 11., 3., 0., 0., 0.033, 0.009, 0., 0., "", "", "", "", "", 
  "", "", 5.56, 3.31002647*^8, 35.608, 38.3, 15.413, 9.732, 54225.446, 1.2, 
  151.089, 10.79, 19.1, 24.6, "", 2.77, 78.86}, 
 {"USA", "North America", "United States", "2020-02-04", 11., 0., 0., 0., 
  0.033, 0., 0., 0., "", "", "", "", "", "", "", 5.56, 3.31002647*^8, 35.608, 
  38.3, 15.413, 9.732, 54225.446, 1.2, 151.089, 10.79, 19.1, 24.6, "", 2.77, 
  78.86}, {"USA", "North America", "United States", "2020-02-05", 11., 0., 
  0., 0., 0.033, 0., 0., 0., "", "", "", "", "", "", "", 5.56, 3.31002647*^8, 
  35.608, 38.3, 15.413, 9.732, 54225.446, 1.2, 151.089, 10.79, 19.1, 24.6, 
  "", 2.77, 78.86}, {"USA", "North America", "United States", "2020-02-06", 
  12., 1., 0., 0., 0.036, 0.003, 0., 0., "", "", "", "", "", "", "", 5.56, 
  3.31002647*^8, 35.608, 38.3, 15.413, 9.732, 54225.446, 1.2, 151.089, 10.79, 
  19.1, 24.6, "", 2.77, 78.86}, {"USA", "North America", "United States", 
  "2020-02-07", 12., 0., 0., 0., 0.036, 0., 0., 0., "", "", "", "", "", "", 
  "", 5.56, 3.31002647*^8, 35.608, 38.3, 15.413, 9.732, 54225.446, 1.2, 
  151.089, 10.79, 19.1, 24.6, "", 2.77, 78.86}, 
 {"USA", "North America", "United States", "2020-02-08", 12., 0., 0., 0., 
  0.036, 0., 0., 0., "", "", "", "", "", "", "", 5.56, 3.31002647*^8, 35.608, 
  38.3, 15.413, 9.732, 54225.446, 1.2, 151.089, 10.79, 19.1, 24.6, "", 2.77, 
  78.86}, {"USA", "North America", "United States", "2020-02-09", 12., 0., 
  0., 0., 0.036, 0., 0., 0., "", "", "", "", "", "", "", 5.56, 3.31002647*^8, 
  35.608, 38.3, 15.413, 9.732, 54225.446, 1.2, 151.089, 10.79, 19.1, 24.6, 
  "", 2.77, 78.86}, {"USA", "North America", "United States", "2020-02-10", 
  12., 0., 0., 0., 0.036, 0., 0., 0., "", "", "", "", "", "", "", 5.56, 
  3.31002647*^8, 35.608, 38.3, 15.413, 9.732, 54225.446, 1.2, 151.089, 10.79, 
  19.1, 24.6, "", 2.77, 78.86}, {"USA", "North America", "United States", 
  "2020-02-11", 13., 1., 0., 0., 0.039, 0.003, 0., 0., "", "", "", "", "", 
  "", "", 5.56, 3.31002647*^8, 35.608, 38.3, 15.413, 9.732, 54225.446, 1.2, 
  151.089, 10.79, 19.1, 24.6, "", 2.77, 78.86}, 
 {"USA", "North America", "United States", "2020-02-12", 13., 0., 0., 0., 
  0.039, 0., 0., 0., "", "", "", "", "", "", "", 5.56, 3.31002647*^8, 35.608, 
  38.3, 15.413, 9.732, 54225.446, 1.2, 151.089, 10.79, 19.1, 24.6, "", 2.77, 
  78.86}, {"USA", "North America", "United States", "2020-02-13", 14., 1., 
  0., 0., 0.042, 0.003, 0., 0., "", "", "", "", "", "", "", 5.56, 
  3.31002647*^8, 35.608, 38.3, 15.413, 9.732, 54225.446, 1.2, 151.089, 10.79, 
  19.1, 24.6, "", 2.77, 78.86}, {"USA", "North America", "United States", 
  "2020-02-14", 15., 1., 0., 0., 0.045, 0.003, 0., 0., "", "", "", "", "", 
  "", "", 5.56, 3.31002647*^8, 35.608, 38.3, 15.413, 9.732, 54225.446, 1.2, 
  151.089, 10.79, 19.1, 24.6, "", 2.77, 78.86}, 
 {"USA", "North America", "United States", "2020-02-15", 15., 0., 0., 0., 
  0.045, 0., 0., 0., "", "", "", "", "", "", "", 5.56, 3.31002647*^8, 35.608, 
  38.3, 15.413, 9.732, 54225.446, 1.2, 151.089, 10.79, 19.1, 24.6, "", 2.77, 
  78.86}, {"USA", "North America", "United States", "2020-02-16", 15., 0., 
  0., 0., 0.045, 0., 0., 0., "", "", "", "", "", "", "", 5.56, 3.31002647*^8, 
  35.608, 38.3, 15.413, 9.732, 54225.446, 1.2, 151.089, 10.79, 19.1, 24.6, 
  "", 2.77, 78.86}, {"USA", "North America", "United States", "2020-02-17", 
  15., 0., 0., 0., 0.045, 0., 0., 0., "", "", "", "", "", "", "", 5.56, 
  3.31002647*^8, 35.608, 38.3, 15.413, 9.732, 54225.446, 1.2, 151.089, 10.79, 
  19.1, 24.6, "", 2.77, 78.86}, {"USA", "North America", "United States", 
  "2020-02-18", 15., 0., 0., 0., 0.045, 0., 0., 0., "", "", "", "", "", "", 
  "", 5.56, 3.31002647*^8, 35.608, 38.3, 15.413, 9.732, 54225.446, 1.2, 
  151.089, 10.79, 19.1, 24.6, "", 2.77, 78.86}, 
 {"USA", "North America", "United States", "2020-02-19", 15., 0., 0., 0., 
  0.045, 0., 0., 0., "", "", "", "", "", "", "", 5.56, 3.31002647*^8, 35.608, 
  38.3, 15.413, 9.732, 54225.446, 1.2, 151.089, 10.79, 19.1, 24.6, "", 2.77, 
  78.86}, {"USA", "North America", "United States", "2020-02-20", 15., 0., 
  0., 0., 0.045, 0., 0., 0., "", "", "", "", "", "", "", 5.56, 3.31002647*^8, 
  35.608, 38.3, 15.413, 9.732, 54225.446, 1.2, 151.089, 10.79, 19.1, 24.6, 
  "", 2.77, 78.86}, {"USA", "North America", "United States", "2020-02-21", 
  16., 1., 0., 0., 0.048, 0.003, 0., 0., "", "", "", "", "", "", "", 5.56, 
  3.31002647*^8, 35.608, 38.3, 15.413, 9.732, 54225.446, 1.2, 151.089, 10.79, 
  19.1, 24.6, "", 2.77, 78.86}, {"USA", "North America", "United States", 
  "2020-02-22", 35., 19., 0., 0., 0.106, 0.057, 0., 0., "", "", "", "", "", 
  "", "", 5.56, 3.31002647*^8, 35.608, 38.3, 15.413, 9.732, 54225.446, 1.2, 
  151.089, 10.79, 19.1, 24.6, "", 2.77, 78.86}, 
 {"USA", "North America", "United States", "2020-02-23", 35., 0., 0., 0., 
  0.106, 0., 0., 0., "", "", "", "", "", "", "", 5.56, 3.31002647*^8, 35.608, 
  38.3, 15.413, 9.732, 54225.446, 1.2, 151.089, 10.79, 19.1, 24.6, "", 2.77, 
  78.86}, {"USA", "North America", "United States", "2020-02-24", 35., 0., 
  0., 0., 0.106, 0., 0., 0., "", "", "", "", "", "", "", 5.56, 3.31002647*^8, 
  35.608, 38.3, 15.413, 9.732, 54225.446, 1.2, 151.089, 10.79, 19.1, 24.6, 
  "", 2.77, 78.86}, {"USA", "North America", "United States", "2020-02-25", 
  53., 18., 0., 0., 0.16, 0.054, 0., 0., "", "", "", "", "", "", "", 5.56, 
  3.31002647*^8, 35.608, 38.3, 15.413, 9.732, 54225.446, 1.2, 151.089, 10.79, 
  19.1, 24.6, "", 2.77, 78.86}, {"USA", "North America", "United States", 
  "2020-02-26", 53., 0., 0., 0., 0.16, 0., 0., 0., "", "", "", "", "", "", 
  "", 5.56, 3.31002647*^8, 35.608, 38.3, 15.413, 9.732, 54225.446, 1.2, 
  151.089, 10.79, 19.1, 24.6, "", 2.77, 78.86}, 
 {"USA", "North America", "United States", "2020-02-27", 59., 6., 0., 0., 
  0.178, 0.018, 0., 0., "", "", "", "", "", "", "", 5.56, 3.31002647*^8, 
  35.608, 38.3, 15.413, 9.732, 54225.446, 1.2, 151.089, 10.79, 19.1, 24.6, 
  "", 2.77, 78.86}, {"USA", "North America", "United States", "2020-02-28", 
  60., 1., 0., 0., 0.181, 0.003, 0., 0., "", "", "", "", "", "", "", 5.56, 
  3.31002647*^8, 35.608, 38.3, 15.413, 9.732, 54225.446, 1.2, 151.089, 10.79, 
  19.1, 24.6, "", 2.77, 78.86}, {"USA", "North America", "United States", 
  "2020-02-29", 66., 6., 0., 0., 0.199, 0.018, 0., 0., "", "", "", "", "", 
  "", "", 5.56, 3.31002647*^8, 35.608, 38.3, 15.413, 9.732, 54225.446, 1.2, 
  151.089, 10.79, 19.1, 24.6, "", 2.77, 78.86}, 
 {"USA", "North America", "United States", "2020-03-01", 69., 3., 1., 1., 
  0.208, 0.009, 0.003, 0.003, "", "", "", "", "", "", "", 8.33, 
  3.31002647*^8, 35.608, 38.3, 15.413, 9.732, 54225.446, 1.2, 151.089, 10.79, 
  19.1, 24.6, "", 2.77, 78.86}, {"USA", "North America", "United States", 
  "2020-03-02", 89., 20., 2., 1., 0.269, 0.06, 0.006, 0.003, "", "", "", "", 
  "", "", "", 11.11, 3.31002647*^8, 35.608, 38.3, 15.413, 9.732, 54225.446, 
  1.2, 151.089, 10.79, 19.1, 24.6, "", 2.77, 78.86}, 
 {"USA", "North America", "United States", "2020-03-03", 103., 14., 6., 4., 
  0.311, 0.042, 0.018, 0.012, "", "", "", "", "", "", "", 11.11, 
  3.31002647*^8, 35.608, 38.3, 15.413, 9.732, 54225.446, 1.2, 151.089, 10.79, 
  19.1, 24.6, "", 2.77, 78.86}, {"USA", "North America", "United States", 
  "2020-03-04", 125., 22., 9., 3., 0.378, 0.066, 0.027, 0.009, "", "", "", 
  "", "", "", "", 11.11, 3.31002647*^8, 35.608, 38.3, 15.413, 9.732, 
  54225.446, 1.2, 151.089, 10.79, 19.1, 24.6, "", 2.77, 78.86}, 
 {"USA", "North America", "United States", "2020-03-05", 159., 34., 11., 2., 
  0.48, 0.103, 0.033, 0.006, "", "", "", "", "", "", "", 20.37, 
  3.31002647*^8, 35.608, 38.3, 15.413, 9.732, 54225.446, 1.2, 151.089, 10.79, 
  19.1, 24.6, "", 2.77, 78.86}, {"USA", "North America", "United States", 
  "2020-03-06", 233., 74., 12., 1., 0.704, 0.224, 0.036, 0.003, "", "", "", 
  "", "", "", "", 20.37, 3.31002647*^8, 35.608, 38.3, 15.413, 9.732, 
  54225.446, 1.2, 151.089, 10.79, 19.1, 24.6, "", 2.77, 78.86}, 
 {"USA", "North America", "United States", "2020-03-07", 338., 105., 14., 2., 
  1.021, 0.317, 0.042, 0.006, 4119., "", 0.012, "", "", "", 
  "units unclear (incl. non-PCR)", 20.37, 3.31002647*^8, 35.608, 38.3, 
  15.413, 9.732, 54225.446, 1.2, 151.089, 10.79, 19.1, 24.6, "", 2.77, 
  78.86}, {"USA", "North America", "United States", "2020-03-08", 433., 95., 
  17., 3., 1.308, 0.287, 0.051, 0.009, 4975., 856., 0.015, 0.003, "", "", 
  "units unclear (incl. non-PCR)", 20.37, 3.31002647*^8, 35.608, 38.3, 
  15.413, 9.732, 54225.446, 1.2, 151.089, 10.79, 19.1, 24.6, "", 2.77, 
  78.86}, {"USA", "North America", "United States", "2020-03-09", 554., 121., 
  21., 4., 1.674, 0.366, 0.063, 0.012, 6732., 1757., 0.02, 0.005, "", "", 
  "units unclear (incl. non-PCR)", 20.37, 3.31002647*^8, 35.608, 38.3, 
  15.413, 9.732, 54225.446, 1.2, 151.089, 10.79, 19.1, 24.6, "", 2.77, 
  78.86}, {"USA", "North America", "United States", "2020-03-10", 754., 200., 
  26., 5., 2.278, 0.604, 0.079, 0.015, 9226., 2494., 0.028, 0.008, "", "", 
  "units unclear (incl. non-PCR)", 20.37, 3.31002647*^8, 35.608, 38.3, 
  15.413, 9.732, 54225.446, 1.2, 151.089, 10.79, 19.1, 24.6, "", 2.77, 
  78.86}, {"USA", "North America", "United States", "2020-03-11", 1025., 
  271., 28., 2., 3.097, 0.819, 0.085, 0.006, 13048., 3822., 0.039, 0.012, "", 
  "", "units unclear (incl. non-PCR)", 21.76, 3.31002647*^8, 35.608, 38.3, 
  15.413, 9.732, 54225.446, 1.2, 151.089, 10.79, 19.1, 24.6, "", 2.77, 
  78.86}, {"USA", "North America", "United States", "2020-03-12", 1312., 
  287., 30., 2., 3.964, 0.867, 0.091, 0.006, 18313., 5265., 0.055, 0.016, "", 
  "", "units unclear (incl. non-PCR)", 30.09, 3.31002647*^8, 35.608, 38.3, 
  15.413, 9.732, 54225.446, 1.2, 151.089, 10.79, 19.1, 24.6, "", 2.77, 
  78.86}, {"USA", "North America", "United States", "2020-03-13", 1663., 
  351., 40., 10., 5.024, 1.06, 0.121, 0.03, 27487., 9174., 0.083, 0.028, "", 
  "", "units unclear (incl. non-PCR)", 30.09, 3.31002647*^8, 35.608, 38.3, 
  15.413, 9.732, 54225.446, 1.2, 151.089, 10.79, 19.1, 24.6, "", 2.77, 
  78.86}, {"USA", "North America", "United States", "2020-03-14", 2174., 
  511., 47., 7., 6.568, 1.544, 0.142, 0.021, 32073., 4586., 0.097, 0.014, 
  3993., 0.012, "units unclear (incl. non-PCR)", 35.65, 3.31002647*^8, 
  35.608, 38.3, 15.413, 9.732, 54225.446, 1.2, 151.089, 10.79, 19.1, 24.6, 
  "", 2.77, 78.86}, {"USA", "North America", "United States", "2020-03-15", 
  2951., 777., 57., 10., 8.915, 2.347, 0.172, 0.03, 39695., 7622., 0.12, 
  0.023, 4960., 0.015, "units unclear (incl. non-PCR)", 41.2, 3.31002647*^8, 
  35.608, 38.3, 15.413, 9.732, 54225.446, 1.2, 151.089, 10.79, 19.1, 24.6, 
  "", 2.77, 78.86}, {"USA", "North America", "United States", "2020-03-16", 
  3774., 823., 69., 12., 11.402, 2.486, 0.208, 0.036, 57564., 17869., 0.174, 
  0.054, 7262., 0.022, "units unclear (incl. non-PCR)", 52.31, 3.31002647*^8, 
  35.608, 38.3, 15.413, 9.732, 54225.446, 1.2, 151.089, 10.79, 19.1, 24.6, 
  "", 2.77, 78.86}, {"USA", "North America", "United States", "2020-03-17", 
  4661., 887., 85., 16., 14.081, 2.68, 0.257, 0.048, 74817., 17253., 0.226, 
  0.052, 9370., 0.028, "units unclear (incl. non-PCR)", 55.09, 3.31002647*^8, 
  35.608, 38.3, 15.413, 9.732, 54225.446, 1.2, 151.089, 10.79, 19.1, 24.6, 
  "", 2.77, 78.86}, {"USA", "North America", "United States", "2020-03-18", 
  6427., 1766., 108., 23., 19.417, 5.335, 0.326, 0.069, 99906., 25089., 
  0.302, 0.076, 12408., 0.037, "units unclear (incl. non-PCR)", 55.09, 
  3.31002647*^8, 35.608, 38.3, 15.413, 9.732, 54225.446, 1.2, 151.089, 10.79, 
  19.1, 24.6, "", 2.77, 78.86}, {"USA", "North America", "United States", 
  "2020-03-19", 9415., 2988., 150., 42., 28.444, 9.027, 0.453, 0.127, 
  127846., 27940., 0.386, 0.084, 15648., 0.047, 
  "units unclear (incl. non-PCR)", 67.13, 3.31002647*^8, 35.608, 38.3, 
  15.413, 9.732, 54225.446, 1.2, 151.089, 10.79, 19.1, 24.6, "", 2.77, 
  78.86}, {"USA", "North America", "United States", "2020-03-20", 14250., 
  4835., 150., 0., 43.051, 14.607, 0.453, 0., 164458., 36612., 0.497, 0.111, 
  19567., 0.059, "units unclear (incl. non-PCR)", 67.13, 3.31002647*^8, 
  35.608, 38.3, 15.413, 9.732, 54225.446, 1.2, 151.089, 10.79, 19.1, 24.6, 
  "", 2.77, 78.86}, {"USA", "North America", "United States", "2020-03-21", 
  19624., 5374., 260., 110., 59.287, 16.236, 0.785, 0.332, 209728., 45270., 
  0.634, 0.137, 25379., 0.077, "units unclear (incl. non-PCR)", 72.69, 
  3.31002647*^8, 35.608, 38.3, 15.413, 9.732, 54225.446, 1.2, 151.089, 10.79, 
  19.1, 24.6, "", 2.77, 78.86}, {"USA", "North America", "United States", 
  "2020-03-22", 26747., 7123., 340., 80., 80.806, 21.519, 1.027, 0.242, 
  255000., 45272., 0.77, 0.137, 30758., 0.093, 
  "units unclear (incl. non-PCR)", 72.69, 3.31002647*^8, 35.608, 38.3, 
  15.413, 9.732, 54225.446, 1.2, 151.089, 10.79, 19.1, 24.6, "", 2.77, 
  78.86}, {"USA", "North America", "United States", "2020-03-23", 35206., 
  8459., 471., 131., 106.362, 25.556, 1.423, 0.396, 313200., 58200., 0.946, 
  0.176, 36519., 0.11, "units unclear (incl. non-PCR)", 72.69, 3.31002647*^8, 
  35.608, 38.3, 15.413, 9.732, 54225.446, 1.2, 151.089, 10.79, 19.1, 24.6, 
  "", 2.77, 78.86}, {"USA", "North America", "United States", "2020-03-24", 
  46442., 11236., 590., 119., 140.307, 33.945, 1.782, 0.36, 382155., 68955., 
  1.155, 0.208, 43905., 0.133, "units unclear (incl. non-PCR)", 72.69, 
  3.31002647*^8, 35.608, 38.3, 15.413, 9.732, 54225.446, 1.2, 151.089, 10.79, 
  19.1, 24.6, "", 2.77, 78.86}, {"USA", "North America", "United States", 
  "2020-03-25", 55231., 8789., 801., 211., 166.86, 26.553, 2.42, 0.637, 
  466418., 84263., 1.409, 0.255, 52359., 0.158, 
  "units unclear (incl. non-PCR)", 72.69, 3.31002647*^8, 35.608, 38.3, 
  15.413, 9.732, 54225.446, 1.2, 151.089, 10.79, 19.1, 24.6, "", 2.77, 
  78.86}, {"USA", "North America", "United States", "2020-03-26", 69194., 
  13963., 1050., 249., 209.044, 42.184, 3.172, 0.752, 568049., 101631., 
  1.716, 0.307, 62886., 0.19, "units unclear (incl. non-PCR)", 72.69, 
  3.31002647*^8, 35.608, 38.3, 15.413, 9.732, 54225.446, 1.2, 151.089, 10.79, 
  19.1, 24.6, "", 2.77, 78.86}, {"USA", "North America", "United States", 
  "2020-03-27", 85991., 16797., 1296., 246., 259.789, 50.746, 3.915, 0.743, 
  671554., 103505., 2.029, 0.313, 72442., 0.219, 
  "units unclear (incl. non-PCR)", 72.69, 3.31002647*^8, 35.608, 38.3, 
  15.413, 9.732, 54225.446, 1.2, 151.089, 10.79, 19.1, 24.6, "", 2.77, 
  78.86}, {"USA", "North America", "United States", "2020-03-28", 104686., 
  18695., 1707., 411., 316.269, 56.48, 5.157, 1.242, 778391., 106837., 2.352, 
  0.323, 81238., 0.245, "units unclear (incl. non-PCR)", 72.69, 
  3.31002647*^8, 35.608, 38.3, 15.413, 9.732, 54225.446, 1.2, 151.089, 10.79, 
  19.1, 24.6, "", 2.77, 78.86}, {"USA", "North America", "United States", 
  "2020-03-29", 124665., 19979., 2191., 484., 376.628, 60.359, 6.619, 1.462, 
  865938., 87547., 2.616, 0.264, 87277., 0.264, 
  "units unclear (incl. non-PCR)", 72.69, 3.31002647*^8, 35.608, 38.3, 
  15.413, 9.732, 54225.446, 1.2, 151.089, 10.79, 19.1, 24.6, "", 2.77, 
  78.86}, {"USA", "North America", "United States", "2020-03-30", 143025., 
  18360., 2509., 318., 432.096, 55.468, 7.58, 0.961, 984586., 118648., 2.975, 
  0.358, 95912., 0.29, "units unclear (incl. non-PCR)", 72.69, 3.31002647*^8, 
  35.608, 38.3, 15.413, 9.732, 54225.446, 1.2, 151.089, 10.79, 19.1, 24.6, 
  "", 2.77, 78.86}, {"USA", "North America", "United States", "2020-03-31", 
  164620., 21595., 3170., 661., 497.337, 65.241, 9.577, 1.997, 1.096921*^6, 
  112335., 3.314, 0.339, 102109., 0.308, "units unclear (incl. non-PCR)", 
  72.69, 3.31002647*^8, 35.608, 38.3, 15.413, 9.732, 54225.446, 1.2, 151.089, 
  10.79, 19.1, 24.6, "", 2.77, 78.86}, {"USA", "North America", 
  "United States", "2020-04-01", 189618., 24998., 4079., 909., 572.859, 
  75.522, 12.323, 2.746, 1.205129*^6, 108208., 3.641, 0.327, 105530., 0.319, 
  "units unclear (incl. non-PCR)", 72.69, 3.31002647*^8, 35.608, 38.3, 
  15.413, 9.732, 54225.446, 1.2, 151.089, 10.79, 19.1, 24.6, "", 2.77, 
  78.86}, {"USA", "North America", "United States", "2020-04-02", 216721., 
  27103., 5138., 1059., 654.741, 81.882, 15.523, 3.199, 1.324154*^6, 119025., 
  4., 0.36, 108015., 0.326, "units unclear (incl. non-PCR)", 72.69, 
  3.31002647*^8, 35.608, 38.3, 15.413, 9.732, 54225.446, 1.2, 151.089, 10.79, 
  19.1, 24.6, "", 2.77, 78.86}, {"USA", "North America", "United States", 
  "2020-04-03", 245540., 28819., 6053., 915., 741.807, 87.066, 18.287, 2.764, 
  1.456723*^6, 132569., 4.401, 0.401, 112167., 0.339, 
  "units unclear (incl. non-PCR)", 72.69, 3.31002647*^8, 35.608, 38.3, 
  15.413, 9.732, 54225.446, 1.2, 151.089, 10.79, 19.1, 24.6, "", 2.77, 
  78.86}, {"USA", "North America", "United States", "2020-04-04", 277965., 
  32425., 7157., 1104., 839.767, 97.96, 21.622, 3.335, 1.685983*^6, 229260., 
  5.094, 0.693, 129656., 0.392, "units unclear (incl. non-PCR)", 72.69, 
  3.31002647*^8, 35.608, 38.3, 15.413, 9.732, 54225.446, 1.2, 151.089, 10.79, 
  19.1, 24.6, "", 2.77, 78.86}, {"USA", "North America", "United States", 
  "2020-04-05", 312237., 34272., 8501., 1344., 943.307, 103.54, 25.683, 4.06, 
  1.805177*^6, 119194., 5.454, 0.36, 134177., 0.405, 
  "units unclear (incl. non-PCR)", 72.69, 3.31002647*^8, 35.608, 38.3, 
  15.413, 9.732, 54225.446, 1.2, 151.089, 10.79, 19.1, 24.6, "", 2.77, 
  78.86}, {"USA", "North America", "United States", "2020-04-06", 337635., 
  25398., 9647., 1146., 1020.037, 76.731, 29.145, 3.462, 1.956702*^6, 
  151525., 5.911, 0.458, 138874., 0.42, "units unclear (incl. non-PCR)", 
  72.69, 3.31002647*^8, 35.608, 38.3, 15.413, 9.732, 54225.446, 1.2, 151.089, 
  10.79, 19.1, 24.6, "", 2.77, 78.86}, {"USA", "North America", 
  "United States", "2020-04-07", 368196., 30561., 10989., 1342., 1112.366, 
  92.329, 33.199, 4.054, 2.111023*^6, 154321., 6.378, 0.466, 144872., 0.438, 
  "units unclear (incl. non-PCR)", 72.69, 3.31002647*^8, 35.608, 38.3, 
  15.413, 9.732, 54225.446, 1.2, 151.089, 10.79, 19.1, 24.6, "", 2.77, 
  78.86}, {"USA", "North America", "United States", "2020-04-08", 398809., 
  30613., 12895., 1906., 1204.851, 92.486, 38.957, 5.758, 2.258491*^6, 
  147468., 6.823, 0.446, 150480., 0.455, "units unclear (incl. non-PCR)", 
  72.69, 3.31002647*^8, 35.608, 38.3, 15.413, 9.732, 54225.446, 1.2, 151.089, 
  10.79, 19.1, 24.6, "", 2.77, 78.86}, {"USA", "North America", 
  "United States", "2020-04-09", 432132., 33323., 14817., 1922., 1305.524, 
  100.673, 44.764, 5.807, 2.428185*^6, 169694., 7.336, 0.513, 157719., 0.476, 
  "units unclear (incl. non-PCR)", 72.69, 3.31002647*^8, 35.608, 38.3, 
  15.413, 9.732, 54225.446, 1.2, 151.089, 10.79, 19.1, 24.6, "", 2.77, 
  78.86}, {"USA", "North America", "United States", "2020-04-10", 466033., 
  33901., 16690., 1873., 1407.943, 102.419, 50.423, 5.659, 2.585687*^6, 
  157502., 7.812, 0.476, 161281., 0.487, "units unclear (incl. non-PCR)", 
  72.69, 3.31002647*^8, 35.608, 38.3, 15.413, 9.732, 54225.446, 1.2, 151.089, 
  10.79, 19.1, 24.6, "", 2.77, 78.86}, {"USA", "North America", 
  "United States", "2020-04-11", 501560., 35527., 18777., 2087., 1515.275, 
  107.331, 56.728, 6.305, 2.724578*^6, 138891., 8.231, 0.42, 148371., 0.448, 
  "units unclear (incl. non-PCR)", 72.69, 3.31002647*^8, 35.608, 38.3, 
  15.413, 9.732, 54225.446, 1.2, 151.089, 10.79, 19.1, 24.6, "", 2.77, 
  78.86}, {"USA", "North America", "United States", "2020-04-12", 529951., 
  28391., 20608., 1831., 1601.048, 85.773, 62.259, 5.532, 2.863901*^6, 
  139323., 8.652, 0.421, 151246., 0.457, "units unclear (incl. non-PCR)", 
  72.69, 3.31002647*^8, 35.608, 38.3, 15.413, 9.732, 54225.446, 1.2, 151.089, 
  10.79, 19.1, 24.6, "", 2.77, 78.86}, {"USA", "North America", 
  "United States", "2020-04-13", 557571., 27620., 22108., 1500., 1684.491, 
  83.443, 66.791, 4.532, 2.997355*^6, 133454., 9.055, 0.403, 148665., 0.449, 
  "units unclear (incl. non-PCR)", 72.69, 3.31002647*^8, 35.608, 38.3, 
  15.413, 9.732, 54225.446, 1.2, 151.089, 10.79, 19.1, 24.6, "", 2.77, 
  78.86}, {"USA", "North America", "United States", "2020-04-14", 582594., 
  25023., 23649., 1541., 1760.089, 75.598, 71.447, 4.656, 3.14954*^6, 
  152185., 9.515, 0.46, 148360., 0.448, "units unclear (incl. non-PCR)", 
  72.69, 3.31002647*^8, 35.608, 38.3, 15.413, 9.732, 54225.446, 1.2, 151.089, 
  10.79, 19.1, 24.6, "", 2.77, 78.86}, {"USA", "North America", 
  "United States", "2020-04-15", 609516., 26922., 26057., 2408., 1841.423, 
  81.335, 78.721, 7.275, 3.287635*^6, 138095., 9.932, 0.417, 147021., 0.444, 
  "units unclear (incl. non-PCR)", 72.69, 3.31002647*^8, 35.608, 38.3, 
  15.413, 9.732, 54225.446, 1.2, 151.089, 10.79, 19.1, 24.6, "", 2.77, 
  78.86}, {"USA", "North America", "United States", "2020-04-16", 639664., 
  30148., 30985., 4928., 1932.504, 91.081, 93.61, 14.888, 3.451118*^6, 
  163483., 10.426, 0.494, 146133., 0.441, "units unclear (incl. non-PCR)", 
  72.69, 3.31002647*^8, 35.608, 38.3, 15.413, 9.732, 54225.446, 1.2, 151.089, 
  10.79, 19.1, 24.6, "", 2.77, 78.86}, {"USA", "North America", 
  "United States", "2020-04-17", 671331., 31667., 33284., 2299., 2028.174, 
  95.67, 100.555, 6.946, 3.610709*^6, 159591., 10.908, 0.482, 146432., 0.442, 
  "units unclear (incl. non-PCR)", 72.69, 3.31002647*^8, 35.608, 38.3, 
  15.413, 9.732, 54225.446, 1.2, 151.089, 10.79, 19.1, 24.6, "", 2.77, 
  78.86}, {"USA", "North America", "United States", "2020-04-18", 702164., 
  30833., 37054., 3770., 2121.324, 93.15, 111.945, 11.39, 3.756943*^6, 
  146234., 11.35, 0.442, 147481., 0.446, "units unclear (incl. non-PCR)", 
  72.69, 3.31002647*^8, 35.608, 38.3, 15.413, 9.732, 54225.446, 1.2, 151.089, 
  10.79, 19.1, 24.6, "", 2.77, 78.86}, {"USA", "North America", 
  "United States", "2020-04-19", 735086., 32922., 38910., 1856., 2220.786, 
  99.461, 117.552, 5.607, 3.910706*^6, 153763., 11.815, 0.465, 149544., 
  0.452, "units unclear (incl. non-PCR)", 72.69, 3.31002647*^8, 35.608, 38.3, 
  15.413, 9.732, 54225.446, 1.2, 151.089, 10.79, 19.1, 24.6, "", 2.77, 
  78.86}, {"USA", "North America", "United States", "2020-04-20", 759687., 
  24601., 40682., 1772., 2295.109, 74.323, 122.905, 5.353, 4.056762*^6, 
  146056., 12.256, 0.441, 151344., 0.457, "units unclear (incl. non-PCR)", 
  72.69, 3.31002647*^8, 35.608, 38.3, 15.413, 9.732, 54225.446, 1.2, 151.089, 
  10.79, 19.1, 24.6, "", 2.77, 78.86}, {"USA", "North America", 
  "United States", "2020-04-21", 787752., 28065., 42539., 1857., 2379.896, 
  84.788, 128.516, 5.61, 4.209698*^6, 152936., 12.718, 0.462, 151451., 0.458, 
  "units unclear (incl. non-PCR)", 72.69, 3.31002647*^8, 35.608, 38.3, 
  15.413, 9.732, 54225.446, 1.2, 151.089, 10.79, 19.1, 24.6, "", 2.77, 
  78.86}, {"USA", "North America", "United States", "2020-04-22", 825041., 
  37289., 45063., 2524., 2492.551, 112.655, 136.141, 7.625, 4.533299*^6, 
  323601., 13.696, 0.978, 177952., 0.538, "units unclear (incl. non-PCR)", 
  72.69, 3.31002647*^8, 35.608, 38.3, 15.413, 9.732, 54225.446, 1.2, 151.089, 
  10.79, 19.1, 24.6, "", 2.77, 78.86}, {"USA", "North America", 
  "United States", "2020-04-23", 842629., 17588., 46784., 1721., 2545.687, 
  53.136, 141.34, 5.199, 4.726498*^6, 193199., 14.279, 0.584, 182197., 0.55, 
  "units unclear (incl. non-PCR)", 72.69, 3.31002647*^8, 35.608, 38.3, 
  15.413, 9.732, 54225.446, 1.2, 151.089, 10.79, 19.1, 24.6, "", 2.77, 
  78.86}, {"USA", "North America", "United States", "2020-04-24", 869172., 
  26543., 49963., 3179., 2625.876, 80.19, 150.944, 9.604, 4.962124*^6, 
  235626., 14.991, 0.712, 193059., 0.583, "units unclear (incl. non-PCR)", 
  72.69, 3.31002647*^8, 35.608, 38.3, 15.413, 9.732, 54225.446, 1.2, 151.089, 
  10.79, 19.1, 24.6, "", 2.77, 78.86}, {"USA", "North America", 
  "United States", "2020-04-25", 890524., 21352., 51017., 1054., 2690.383, 
  64.507, 154.129, 3.184, 5.239814*^6, 277690., 15.83, 0.839, 211839., 0.64, 
  "units unclear (incl. non-PCR)", 72.69, 3.31002647*^8, 35.608, 38.3, 
  15.413, 9.732, 54225.446, 1.2, 151.089, 10.79, 19.1, 24.6, "", 2.77, 
  78.86}, {"USA", "North America", "United States", "2020-04-26", 939053., 
  48529., 53189., 2172., 2836.995, 146.612, 160.691, 6.562, 5.446452*^6, 
  206638., 16.454, 0.624, 219392., 0.663, "units unclear (incl. non-PCR)", 
  72.69, 3.31002647*^8, 35.608, 38.3, 15.413, 9.732, 54225.446, 1.2, 151.089, 
  10.79, 19.1, 24.6, "", 2.77, 78.86}, {"USA", "North America", 
  "United States", "2020-04-27", 965910., 26857., 54876., 1687., 2918.134, 
  81.138, 165.787, 5.097, 5.642336*^6, 195884., 17.046, 0.592, 226511., 
  0.684, "units unclear (incl. non-PCR)", 72.69, 3.31002647*^8, 35.608, 38.3, 
  15.413, 9.732, 54225.446, 1.2, 151.089, 10.79, 19.1, 24.6, "", 2.77, 
  78.86}, {"USA", "North America", "United States", "2020-04-28", 988451., 
  22541., 56245., 1369., 2986.233, 68.099, 169.923, 4.136, 5.848645*^6, 
  206309., 17.669, 0.623, 234135., 0.707, "units unclear (incl. non-PCR)", 
  72.69, 3.31002647*^8, 35.608, 38.3, 15.413, 9.732, 54225.446, 1.2, 151.089, 
  10.79, 19.1, 24.6, "", 2.77, 78.86}, {"USA", "North America", 
  "United States", "2020-04-29", 1.012583*^6, 24132., 58355., 2110., 
  3059.139, 72.906, 176.298, 6.375, 6.087698*^6, 239053., 18.392, 0.722, 
  222057., 0.671, "units unclear (incl. non-PCR)", 72.69, 3.31002647*^8, 
  35.608, 38.3, 15.413, 9.732, 54225.446, 1.2, 151.089, 10.79, 19.1, 24.6, 
  "", 2.77, 78.86}, {"USA", "North America", "United States", "2020-04-30", 
  1.039909*^6, 27326., 60966., 2611., 3141.694, 82.555, 184.186, 7.888, 
  6.321585*^6, 233887., 19.098, 0.707, 227870., 0.688, 
  "units unclear (incl. non-PCR)", 72.69, 3.31002647*^8, 35.608, 38.3, 
  15.413, 9.732, 54225.446, 1.2, 151.089, 10.79, 19.1, 24.6, "", 2.77, 
  78.86}, {"USA", "North America", "United States", "2020-05-01", 
  1.069826*^6, 29917., 63006., 2040., 3232.077, 90.383, 190.349, 6.163, 
  6.617204*^6, 295619., 19.991, 0.893, 236440., 0.714, 
  "units unclear (incl. non-PCR)", 72.69, 3.31002647*^8, 35.608, 38.3, 
  15.413, 9.732, 54225.446, 1.2, 151.089, 10.79, 19.1, 24.6, "", 2.77, 
  78.86}, {"USA", "North America", "United States", "2020-05-02", 
  1.103781*^6, 33955., 65068., 2062., 3334.659, 102.582, 196.578, 6.23, 
  6.866084*^6, 248880., 20.743, 0.752, 232324., 0.702, 
  "units unclear (incl. non-PCR)", 72.69, 3.31002647*^8, 35.608, 38.3, 
  15.413, 9.732, 54225.446, 1.2, 151.089, 10.79, 19.1, 24.6, "", 2.77, 
  78.86}, {"USA", "North America", "United States", "2020-05-03", 
  1.133069*^6, 29288., 66385., 1317., 3423.142, 88.483, 200.557, 3.979, 
  7.102806*^6, 236722., 21.458, 0.715, 236622., 0.715, 
  "units unclear (incl. non-PCR)", 72.69, 3.31002647*^8, 35.608, 38.3, 
  15.413, 9.732, 54225.446, 1.2, 151.089, 10.79, 19.1, 24.6, "", 2.77, 
  78.86}, {"USA", "North America", "United States", "2020-05-04", 
  1.158041*^6, 24972., 67682., 1297., 3498.585, 75.444, 204.476, 3.918, 
  7.334611*^6, 231805., 22.159, 0.7, 241754., 0.73, 
  "units unclear (incl. non-PCR)", 72.69, 3.31002647*^8, 35.608, 38.3, 
  15.413, 9.732, 54225.446, 1.2, 151.089, 10.79, 19.1, 24.6, "", 2.77, 
  78.86}, {"USA", "North America", "United States", "2020-05-05", 
  1.180634*^6, 22593., 68934., 1252., 3566.842, 68.256, 208.258, 3.782, 
  7.606099*^6, 271488., 22.979, 0.82, 251065., 0.758, 
  "units unclear (incl. non-PCR)", 72.69, 3.31002647*^8, 35.608, 38.3, 
  15.413, 9.732, 54225.446, 1.2, 151.089, 10.79, 19.1, 24.6, "", 2.77, 
  78.86}, {"USA", "North America", "United States", "2020-05-06", 
  1.204475*^6, 23841., 71078., 2144., 3638.868, 72.027, 214.735, 6.477, 
  7.851591*^6, 245492., 23.721, 0.742, 251985., 0.761, 
  "units unclear (incl. non-PCR)", 72.69, 3.31002647*^8, 35.608, 38.3, 
  15.413, 9.732, 54225.446, 1.2, 151.089, 10.79, 19.1, 24.6, "", 2.77, 
  78.86}, {"USA", "North America", "United States", "2020-05-07", 
  1.228603*^6, 24128., 73431., 2353., 3711.762, 72.894, 221.844, 7.109, 
  8.15398*^6, 302389., 24.634, 0.914, 261771., 0.791, 
  "units unclear (incl. non-PCR)", 72.69, 3.31002647*^8, 35.608, 38.3, 
  15.413, 9.732, 54225.446, 1.2, 151.089, 10.79, 19.1, 24.6, "", 2.77, 
  78.86}, {"USA", "North America", "United States", "2020-05-08", 
  1.256972*^6, 28369., 75670., 2239., 3797.468, 85.706, 228.608, 6.764, 
  8.452856*^6, 298876., 25.537, 0.903, 262236., 0.792, 
  "units unclear (incl. non-PCR)", 72.69, 3.31002647*^8, 35.608, 38.3, 
  15.413, 9.732, 54225.446, 1.2, 151.089, 10.79, 19.1, 24.6, "", 2.77, 
  78.86}, {"USA", "North America", "United States", "2020-05-09", 
  1.283929*^6, 26957., 77180., 1510., 3878.909, 81.44, 233.17, 4.562, 
  8.744462*^6, 291606., 26.418, 0.881, 268340., 0.811, 
  "units unclear (incl. non-PCR)", 72.69, 3.31002647*^8, 35.608, 38.3, 
  15.413, 9.732, 54225.446, 1.2, 151.089, 10.79, 19.1, 24.6, "", 2.77, 
  78.86}, {"USA", "North America", "United States", "2020-05-10", 
  1.309541*^6, 25612., 78794., 1614., 3956.286, 77.377, 238.046, 4.876, 
  9.012502*^6, 268040., 27.228, 0.81, 272814., 0.824, 
  "units unclear (incl. non-PCR)", 72.69, 3.31002647*^8, 35.608, 38.3, 
  15.413, 9.732, 54225.446, 1.2, 151.089, 10.79, 19.1, 24.6, "", 2.77, 
  78.86}, {"USA", "North America", "United States", "2020-05-11", 
  1.329799*^6, 20258., 79528., 734., 4017.488, 61.202, 240.264, 2.218, 
  9.39531*^6, 382808., 28.384, 1.157, 294386., 0.889, 
  "units unclear (incl. non-PCR)", 72.69, 3.31002647*^8, 35.608, 38.3, 
  15.413, 9.732, 54225.446, 1.2, 151.089, 10.79, 19.1, 24.6, "", 2.77, 
  78.86}, {"USA", "North America", "United States", "2020-05-12", 
  1.347916*^6, 18117., 80684., 1156., 4072.221, 54.734, 243.756, 3.492, 
  9.704002*^6, 308692., 29.317, 0.933, 299700., 0.905, 
  "units unclear (incl. non-PCR)", 72.69, 3.31002647*^8, 35.608, 38.3, 
  15.413, 9.732, 54225.446, 1.2, 151.089, 10.79, 19.1, 24.6, "", 2.77, 
  78.86}, {"USA", "North America", "United States", "2020-05-13", 
  1.369964*^6, 22048., 82387., 1703., 4138.831, 66.61, 248.901, 5.145, 
  1.0023606*^7, 319604., 30.283, 0.966, 310288., 0.937, 
  "units unclear (incl. non-PCR)", 72.69, 3.31002647*^8, 35.608, 38.3, 
  15.413, 9.732, 54225.446, 1.2, 151.089, 10.79, 19.1, 24.6, "", 2.77, 
  78.86}, {"USA", "North America", "United States", "2020-05-14", 
  1.390746*^6, 20782., 84133., 1746., 4201.616, 62.785, 254.176, 5.275, 
  1.0389204*^7, 365598., 31.387, 1.105, 319318., 0.965, 
  "units unclear (incl. non-PCR)", 72.69, 3.31002647*^8, 35.608, 38.3, 
  15.413, 9.732, 54225.446, 1.2, 151.089, 10.79, 19.1, 24.6, "", 2.77, 
  78.86}, {"USA", "North America", "United States", "2020-05-15", 
  1.417889*^6, 27143., 85906., 1773., 4283.618, 82.002, 259.533, 5.356, 
  1.0748972*^7, 359768., 32.474, 1.087, 328017., 0.991, 
  "units unclear (incl. non-PCR)", 72.69, 3.31002647*^8, 35.608, 38.3, 
  15.413, 9.732, 54225.446, 1.2, 151.089, 10.79, 19.1, 24.6, "", 2.77, 
  78.86}, {"USA", "North America", "United States", "2020-05-16", 
  1.443397*^6, 25508., 87568., 1662., 4360.681, 77.063, 264.554, 5.021, 
  1.1112578*^7, 363606., 33.572, 1.098, 338302., 1.022, 
  "units unclear (incl. non-PCR)", 72.69, 3.31002647*^8, 35.608, 38.3, 
  15.413, 9.732, 54225.446, 1.2, 151.089, 10.79, 19.1, 24.6, "", 2.77, 
  78.86}, {"USA", "North America", "United States", "2020-05-17", 
  1.467884*^6, 24487., 88754., 1186., 4434.659, 73.978, 268.137, 3.583, 
  1.148614*^7, 373562., 34.701, 1.129, 353377., 1.068, 
  "units unclear (incl. non-PCR)", 72.69, 3.31002647*^8, 35.608, 38.3, 
  15.413, 9.732, 54225.446, 1.2, 151.089, 10.79, 19.1, 24.6, "", 2.77, 
  78.86}, {"USA", "North America", "United States", "2020-05-18", 
  1.486757*^6, 18873., 89562., 808., 4491.677, 57.018, 270.578, 2.441, 
  1.1842261*^7, 356121., 35.777, 1.076, 349564., 1.056, 
  "units unclear (incl. non-PCR)", 72.69, 3.31002647*^8, 35.608, 38.3, 
  15.413, 9.732, 54225.446, 1.2, 151.089, 10.79, 19.1, 24.6, "", 2.77, 
  78.86}, {"USA", "North America", "United States", "2020-05-19", 
  1.508598*^6, 21841., 90353., 791., 4557.661, 65.984, 272.968, 2.39, 
  1.2243369*^7, 401108., 36.989, 1.212, 362767., 1.096, 
  "units unclear (incl. non-PCR)", 72.69, 3.31002647*^8, 35.608, 38.3, 
  15.413, 9.732, 54225.446, 1.2, 151.089, 10.79, 19.1, 24.6, "", 2.77, 
  78.86}, {"USA", "North America", "United States", "2020-05-20", 
  1.528568*^6, 19970., 91921., 1568., 4617.993, 60.332, 277.705, 4.737, 
  1.2652098*^7, 408729., 38.224, 1.235, 375499., 1.134, 
  "units unclear (incl. non-PCR)", 72.69, 3.31002647*^8, 35.608, 38.3, 
  15.413, 9.732, 54225.446, 1.2, 151.089, 10.79, 19.1, 24.6, "", 2.77, 
  78.86}, {"USA", "North America", "United States", "2020-05-21", 
  1.551853*^6, 23285., 93439., 1518., 4688.34, 70.347, 282.291, 4.586, 
  1.3114648*^7, 462550., 39.621, 1.397, 389349., 1.176, 
  "units unclear (incl. non-PCR)", 72.69, 3.31002647*^8, 35.608, 38.3, 
  15.413, 9.732, 54225.446, 1.2, 151.089, 10.79, 19.1, 24.6, "", 2.77, 
  78.86}, {"USA", "North America", "United States", "2020-05-22", 
  1.577287*^6, 25434., 94702., 1263., 4765.179, 76.839, 286.106, 3.816, 
  1.3525856*^7, 411208., 40.863, 1.242, 396698., 1.198, 
  "units unclear (incl. non-PCR)", 72.69, 3.31002647*^8, 35.608, 38.3, 
  15.413, 9.732, 54225.446, 1.2, 151.089, 10.79, 19.1, 24.6, "", 2.77, 
  78.86}, {"USA", "North America", "United States", "2020-05-23", 
  1.601434*^6, 24147., 96007., 1305., 4838.13, 72.951, 290.049, 3.943, 
  1.3917424*^7, 391568., 42.046, 1.183, 400692., 1.211, 
  "units unclear (incl. non-PCR)", 72.69, 3.31002647*^8, 35.608, 38.3, 
  15.413, 9.732, 54225.446, 1.2, 151.089, 10.79, 19.1, 24.6, "", 2.77, 
  78.86}, {"USA", "North America", "United States", "2020-05-24", 1.62267*^6, 
  21236., 97087., 1080., 4902.287, 64.157, 293.312, 3.263, 1.4300657*^7, 
  383233., 43.204, 1.158, 402074., 1.215, "units unclear (incl. non-PCR)", 
  72.69, 3.31002647*^8, 35.608, 38.3, 15.413, 9.732, 54225.446, 1.2, 151.089, 
  10.79, 19.1, 24.6, "", 2.77, 78.86}, {"USA", "North America", 
  "United States", "2020-05-25", 1.643238*^6, 20568., 97720., 633., 4964.426, 
  62.138, 295.224, 1.912, 1.4722425*^7, 421768., 44.478, 1.274, 411452., 
  1.243, "units unclear (incl. non-PCR)", 72.69, 3.31002647*^8, 35.608, 38.3, 
  15.413, 9.732, 54225.446, 1.2, 151.089, 10.79, 19.1, 24.6, "", 2.77, 
  78.86}, {"USA", "North America", "United States", "2020-05-26", 
  1.662302*^6, 19064., 98220., 500., 5022.02, 57.595, 296.735, 1.511, 
  1.5029139*^7, 306714., 45.405, 0.927, 397967., 1.202, 
  "units unclear (incl. non-PCR)", 72.69, 3.31002647*^8, 35.608, 38.3, 
  15.413, 9.732, 54225.446, 1.2, 151.089, 10.79, 19.1, 24.6, "", 2.77, 
  78.86}, {"USA", "North America", "United States", "2020-05-27", 
  1.681212*^6, 18910., 98916., 696., 5079.15, 57.129, 298.837, 2.103, 
  1.5339355*^7, 310216., 46.342, 0.937, 383894., 1.16, 
  "units unclear (incl. non-PCR)", 72.69, 3.31002647*^8, 35.608, 38.3, 
  15.413, 9.732, 54225.446, 1.2, 151.089, 10.79, 19.1, 24.6, "", 2.77, 
  78.86}, {"USA", "North America", "United States", "2020-05-28", 
  1.699933*^6, 18721., 100442., 1526., 5135.708, 56.558, 303.448, 4.61, 
  1.5774604*^7, 435249., 47.657, 1.315, 379994., 1.148, 
  "units unclear (incl. non-PCR)", 72.69, 3.31002647*^8, 35.608, 38.3, 
  15.413, 9.732, 54225.446, 1.2, 151.089, 10.79, 19.1, 24.6, "", 2.77, 
  78.86}, {"USA", "North America", "United States", "2020-05-29", 1.72175*^6, 
  21817., 101617., 1175., 5201.62, 65.912, 306.998, 3.55, 1.6266108*^7, 
  491504., 49.142, 1.485, 391465., 1.183, "units unclear (incl. non-PCR)", 
  72.69, 3.31002647*^8, 35.608, 38.3, 15.413, 9.732, 54225.446, 1.2, 151.089, 
  10.79, 19.1, 24.6, "", 2.77, 78.86}, {"USA", "North America", 
  "United States", "2020-05-30", 1.747087*^6, 25337., 102836., 1219., 
  5278.166, 76.546, 310.68, 3.683, 1.6693892*^7, 427784., 50.434, 1.292, 
  396638., 1.198, "units unclear (incl. non-PCR)", 72.69, 3.31002647*^8, 
  35.608, 38.3, 15.413, 9.732, 54225.446, 1.2, 151.089, 10.79, 19.1, 24.6, 
  "", 2.77, 78.86}, {"USA", "North America", "United States", "2020-05-31", 
  1.770384*^6, 23297., 103781., 945., 5348.549, 70.383, 313.535, 2.855, 
  1.7093313*^7, 399421., 51.641, 1.207, 398951., 1.205, 
  "units unclear (incl. non-PCR)", 72.69, 3.31002647*^8, 35.608, 38.3, 
  15.413, 9.732, 54225.446, 1.2, 151.089, 10.79, 19.1, 24.6, "", 2.77, 
  78.86}, {"USA", "North America", "United States", "2020-06-01", 
  1.790191*^6, 19807., 104383., 602., 5408.389, 59.839, 315.354, 1.819, 
  1.7506561*^7, 413248., 52.889, 1.248, 397734., 1.202, 
  "units unclear (incl. non-PCR)", 72.69, 3.31002647*^8, 35.608, 38.3, 
  15.413, 9.732, 54225.446, 1.2, 151.089, 10.79, 19.1, 24.6, "", 2.77, 
  78.86}, {"USA", "North America", "United States", "2020-06-02", 
  1.811277*^6, 21086., 105147., 764., 5472.092, 63.703, 317.662, 2.308, 
  1.7926425*^7, 419864., 54.158, 1.268, 413898., 1.25, 
  "units unclear (incl. non-PCR)", 72.69, 3.31002647*^8, 35.608, 38.3, 
  15.413, 9.732, 54225.446, 1.2, 151.089, 10.79, 19.1, 24.6, "", 2.77, 
  78.86}, {"USA", "North America", "United States", "2020-06-03", 
  1.831821*^6, 20544., 106181., 1034., 5534.158, 62.066, 320.786, 3.124, 
  1.839439*^7, 467965., 55.572, 1.414, 436434., 1.319, 
  "units unclear (incl. non-PCR)", 72.69, 3.31002647*^8, 35.608, 38.3, 
  15.413, 9.732, 54225.446, 1.2, 151.089, 10.79, 19.1, 24.6, "", 2.77, 
  78.86}, {"USA", "North America", "United States", "2020-06-04", 1.85152*^6, 
  19699., 107175., 994., 5593.671, 59.513, 323.789, 3.003, 1.885664*^7, 
  462250., 56.968, 1.397, 440291., 1.33, "units unclear (incl. non-PCR)", 
  72.69, 3.31002647*^8, 35.608, 38.3, 15.413, 9.732, 54225.446, 1.2, 151.089, 
  10.79, 19.1, 24.6, "", 2.77, 78.86}, {"USA", "North America", 
  "United States", "2020-06-05", 1.87266*^6, 21140., 108211., 1036., 
  5657.538, 63.867, 326.919, 3.13, 1.9366106*^7, 509466., 58.507, 1.539, 
  442857., 1.338, "units unclear (incl. non-PCR)", 72.69, 3.31002647*^8, 
  35.608, 38.3, 15.413, 9.732, 54225.446, 1.2, 151.089, 10.79, 19.1, 24.6, 
  "", 2.77, 78.86}, {"USA", "North America", "United States", "2020-06-06", 
  1.897838*^6, 25178., 109143., 932., 5733.604, 76.066, 329.735, 2.816, 
  1.9877283*^7, 511177., 60.052, 1.544, 454770., 1.374, 
  "units unclear (incl. non-PCR)", 72.69, 3.31002647*^8, 35.608, 38.3, 
  15.413, 9.732, 54225.446, 1.2, 151.089, 10.79, 19.1, 24.6, "", 2.77, 
  78.86}, {"USA", "North America", "United States", "2020-06-07", 
  1.920061*^6, 22223., 109802., 659., 5800.742, 67.138, 331.725, 1.991, 
  2.0323626*^7, 446343., 61.4, 1.348, 461473., 1.394, 
  "units unclear (incl. non-PCR)", 72.69, 3.31002647*^8, 35.608, 38.3, 
  15.413, 9.732, 54225.446, 1.2, 151.089, 10.79, 19.1, 24.6, "", 2.77, 
  78.86}, {"USA", "North America", "United States", "2020-06-08", 
  1.942363*^6, 22302., 110514., 712., 5868.119, 67.377, 333.876, 2.151, 
  2.0727318*^7, 403692., 62.62, 1.22, 460108., 1.39, 
  "units unclear (incl. non-PCR)", 72.69, 3.31002647*^8, 35.608, 38.3, 
  15.413, 9.732, 54225.446, 1.2, 151.089, 10.79, 19.1, 24.6, "", 2.77, 
  78.86}, {"USA", "North America", "United States", "2020-06-09", 
  1.961185*^6, 18822., 111007., 493., 5924.983, 56.864, 335.366, 1.489, 
  2.1147781*^7, 420463., 63.89, 1.27, 460194., 1.39, 
  "units unclear (incl. non-PCR)", 72.69, 3.31002647*^8, 35.608, 38.3, 
  15.413, 9.732, 54225.446, 1.2, 151.089, 10.79, 19.1, 24.6, "", 2.77, 
  78.86}, {"USA", "North America", "United States", "2020-06-10", 1.97985*^6, 
  18665., 112006., 999., 5981.372, 56.389, 338.384, 3.018, 2.1577327*^7, 
  429546., 65.188, 1.298, 454705., 1.374, "units unclear (incl. non-PCR)", 
  72.69, 3.31002647*^8, 35.608, 38.3, 15.413, 9.732, 54225.446, 1.2, 151.089, 
  10.79, 19.1, 24.6, "", 2.77, 78.86}, {"USA", "North America", 
  "United States", "2020-06-11", 2.000464*^6, 20614., 112924., 918., 6043.65, 
  62.277, 341.157, 2.773, 2.2036406*^7, 459079., 66.575, 1.387, 454252., 
  1.372, "units unclear (incl. non-PCR)", 72.69, 3.31002647*^8, 35.608, 38.3, 
  15.413, 9.732, 54225.446, 1.2, 151.089, 10.79, 19.1, 24.6, "", 2.77, 
  78.86}, {"USA", "North America", "United States", "2020-06-12", 
  2.023347*^6, 22883., 113820., 896., 6112.782, 69.132, 343.864, 2.707, 
  2.2655317*^7, 618911., 68.445, 1.87, 469887., 1.42, 
  "units unclear (incl. non-PCR)", 72.69, 3.31002647*^8, 35.608, 38.3, 
  15.413, 9.732, 54225.446, 1.2, 151.089, 10.79, 19.1, 24.6, "", 2.77, 
  78.86}, {"USA", "North America", "United States", "2020-06-13", 
  2.048986*^6, 25639., 114669., 849., 6190.241, 77.459, 346.429, 2.565, 
  2.3155145*^7, 499828., 69.955, 1.51, 468266., 1.415, 
  "units unclear (incl. non-PCR)", 72.69, 3.31002647*^8, 35.608, 38.3, 
  15.413, 9.732, 54225.446, 1.2, 151.089, 10.79, 19.1, 24.6, "", 2.77, 
  78.86}, {"USA", "North America", "United States", "2020-06-14", 
  2.074526*^6, 25540., 115436., 767., 6267.4, 77.16, 348.746, 2.317, 
  2.3633714*^7, 478569., 71.4, 1.446, 472870., 1.429, 
  "units unclear (incl. non-PCR)", 72.69, 3.31002647*^8, 35.608, 38.3, 
  15.413, 9.732, 54225.446, 1.2, 151.089, 10.79, 19.1, 24.6, "", 2.77, 
  78.86}, {"USA", "North America", "United States", "2020-06-15", 
  2.094069*^6, 19543., 115732., 296., 6326.442, 59.042, 349.641, 0.894, 
  2.4081453*^7, 447739., 72.753, 1.353, 479162., 1.448, 
  "units unclear (incl. non-PCR)", 68.98, 3.31002647*^8, 35.608, 38.3, 
  15.413, 9.732, 54225.446, 1.2, 151.089, 10.79, 19.1, 24.6, "", 2.77, 
  78.86}, {"USA", "North America", "United States", "2020-06-16", 
  2.114026*^6, 19957., 116127., 395., 6386.734, 60.293, 350.834, 1.193, 
  2.4548479*^7, 467026., 74.164, 1.411, 485814., 1.468, 
  "units unclear (incl. non-PCR)", 68.98, 3.31002647*^8, 35.608, 38.3, 
  15.413, 9.732, 54225.446, 1.2, 151.089, 10.79, 19.1, 24.6, "", 2.77, 
  78.86}, {"USA", "North America", "United States", "2020-06-17", 
  2.137731*^6, 23705., 116963., 836., 6458.35, 71.616, 353.36, 2.526, 
  2.503723*^7, 488751., 75.641, 1.477, 494272., 1.493, 
  "units unclear (incl. non-PCR)", 68.98, 3.31002647*^8, 35.608, 38.3, 
  15.413, 9.732, 54225.446, 1.2, 151.089, 10.79, 19.1, 24.6, "", 2.77, 
  78.86}, {"USA", "North America", "United States", "2020-06-18", 2.16329*^6, 
  25559., 117717., 754., 6535.567, 77.217, 355.638, 2.278, 2.5554969*^7, 
  517739., 77.205, 1.564, 502652., 1.519, "units unclear (incl. non-PCR)", 
  68.98, 3.31002647*^8, 35.608, 38.3, 15.413, 9.732, 54225.446, 1.2, 151.089, 
  10.79, 19.1, 24.6, "", 2.77, 78.86}, {"USA", "North America", 
  "United States", "2020-06-19", 2.191052*^6, 27762., 118434., 717., 6619.44, 
  83.872, 357.804, 2.166, 2.6126215*^7, 571246., 78.931, 1.726, 495843., 
  1.498, "units unclear (incl. non-PCR)", 68.98, 3.31002647*^8, 35.608, 38.3, 
  15.413, 9.732, 54225.446, 1.2, 151.089, 10.79, 19.1, 24.6, "", 2.77, 
  78.86}, {"USA", "North America", "United States", "2020-06-20", 
  2.220961*^6, 29909., 119112., 678., 6709.798, 90.359, 359.852, 2.048, 
  2.6692691*^7, 566476., 80.642, 1.711, 505364., 1.527, 
  "units unclear (incl. non-PCR)", 68.98, 3.31002647*^8, 35.608, 38.3, 
  15.413, 9.732, 54225.446, 1.2, 151.089, 10.79, 19.1, 24.6, "", 2.77, 
  78.86}, {"USA", "North America", "United States", "2020-06-21", 
  2.255119*^6, 34158., 119719., 607., 6812.994, 103.196, 361.686, 1.834, 
  2.7204869*^7, 512178., 82.189, 1.547, 510165., 1.541, 
  "units unclear (incl. non-PCR)", 68.98, 3.31002647*^8, 35.608, 38.3, 
  15.413, 9.732, 54225.446, 1.2, 151.089, 10.79, 19.1, 24.6, "", 2.77, 
  78.86}, {"USA", "North America", "United States", "2020-06-22", 
  2.280912*^6, 25793., 119975., 256., 6890.918, 77.924, 362.459, 0.773, 
  2.7669671*^7, 464802., 83.594, 1.404, 512603., 1.549, 
  "units unclear (incl. non-PCR)", 68.98, 3.31002647*^8, 35.608, 38.3, 
  15.413, 9.732, 54225.446, 1.2, 151.089, 10.79, 19.1, 24.6, "", 2.77, 
  78.86}, {"USA", "North America", "United States", "2020-06-23", 
  2.312302*^6, 31390., 120402., 427., 6985.751, 94.833, 363.749, 1.29, 
  2.8171085*^7, 501414., 85.108, 1.515, 517515., 1.563, 
  "units unclear (incl. non-PCR)", 68.98, 3.31002647*^8, 35.608, 38.3, 
  15.413, 9.732, 54225.446, 1.2, 151.089, 10.79, 19.1, 24.6, "", 2.77, 
  78.86}, {"USA", "North America", "United States", "2020-06-24", 
  2.347022*^6, 34720., 121228., 826., 7090.644, 104.893, 366.245, 2.495, 
  2.8683513*^7, 512428., 86.656, 1.548, 520898., 1.574, 
  "units unclear (incl. non-PCR)", 68.98, 3.31002647*^8, 35.608, 38.3, 
  15.413, 9.732, 54225.446, 1.2, 151.089, 10.79, 19.1, 24.6, "", 2.77, 
  78.86}, {"USA", "North America", "United States", "2020-06-25", 
  2.381361*^6, 34339., 121979., 751., 7194.387, 103.742, 368.514, 2.269, 
  2.93211*^7, 637587., 88.583, 1.926, 538019., 1.625, 
  "units unclear (incl. non-PCR)", 68.98, 3.31002647*^8, 35.608, 38.3, 
  15.413, 9.732, 54225.446, 1.2, 151.089, 10.79, 19.1, 24.6, "", 2.77, 
  78.86}, {"USA", "North America", "United States", "2020-06-26", 2.42231*^6, 
  40949., 124416., 2437., 7318.099, 123.712, 375.876, 7.362, 2.9924047*^7, 
  602947., 90.404, 1.822, 542547., 1.639, "units unclear (incl. non-PCR)", 
  68.98, 3.31002647*^8, 35.608, 38.3, 15.413, 9.732, 54225.446, 1.2, 151.089, 
  10.79, 19.1, 24.6, "", 2.77, 78.86}, {"USA", "North America", 
  "United States", "2020-06-27", 2.467837*^6, 45527., 125039., 623., 
  7455.641, 137.543, 377.758, 1.882, 3.0514924*^7, 590877., 92.189, 1.785, 
  546033., 1.65, "units unclear (incl. non-PCR)", 68.98, 3.31002647*^8, 
  35.608, 38.3, 15.413, 9.732, 54225.446, 1.2, 151.089, 10.79, 19.1, 24.6, 
  "", 2.77, 78.86}, {"USA", "North America", "United States", "2020-06-28", 
  2.510323*^6, 42486., 125539., 500., 7583.997, 128.355, 379.269, 1.511, 
  3.1101293*^7, 586369., 93.961, 1.771, 556632., 1.682, 
  "units unclear (incl. non-PCR)", 68.98, 3.31002647*^8, 35.608, 38.3, 
  15.413, 9.732, 54225.446, 1.2, 151.089, 10.79, 19.1, 24.6, "", 2.77, 
  78.86}, {"USA", "North America", "United States", "2020-06-29", 
  2.548996*^6, 38673., 125804., 265., 7700.833, 116.836, 380.069, 0.801, 
  3.1750093*^7, 648800., 95.921, 1.96, 582917., 1.761, 
  "units unclear (incl. non-PCR)", 68.98, 3.31002647*^8, 35.608, 38.3, 
  15.413, 9.732, 54225.446, 1.2, 151.089, 10.79, 19.1, 24.6, "", 2.77, 
  78.86}, {"USA", "North America", "United States", "2020-06-30", 
  2.590552*^6, 41556., 126140., 336., 7826.379, 125.546, 381.085, 1.015, 
  3.2386786*^7, 636693., 97.844, 1.924, 602243., 1.819, 
  "units unclear (incl. non-PCR)", 68.98, 3.31002647*^8, 35.608, 38.3, 
  15.413, 9.732, 54225.446, 1.2, 151.089, 10.79, 19.1, 24.6, "", 2.77, 
  78.86}, {"USA", "North America", "United States", "2020-07-01", 
  2.634432*^6, 43880., 127410., 1270., 7958.945, 132.567, 384.921, 3.837, 
  3.3020045*^7, 633259., 99.758, 1.913, 619505., 1.872, 
  "units unclear (incl. non-PCR)", 68.98, 3.31002647*^8, 35.608, 38.3, 
  15.413, 9.732, 54225.446, 1.2, 151.089, 10.79, 19.1, 24.6, "", 2.77, 
  78.86}, {"USA", "North America", "United States", "2020-07-02", 2.68648*^6, 
  52048., 128062., 652., 8116.189, 157.243, 386.891, 1.97, 3.3685129*^7, 
  665084., 101.767, 2.009, 623433., 1.883, "units unclear (incl. non-PCR)", 
  68.98, 3.31002647*^8, 35.608, 38.3, 15.413, 9.732, 54225.446, 1.2, 151.089, 
  10.79, 19.1, 24.6, "", 2.77, 78.86}, {"USA", "North America", 
  "United States", "2020-07-03", 2.739879*^6, 53399., 128740., 678., 
  8277.514, 161.325, 388.939, 2.048, 3.4406183*^7, 721054., 103.945, 2.178, 
  640305., 1.934, "units unclear (incl. non-PCR)", 68.98, 3.31002647*^8, 
  35.608, 38.3, 15.413, 9.732, 54225.446, 1.2, 151.089, 10.79, 19.1, 24.6, 
  "", 2.77, 78.86}, {"USA", "North America", "United States", "2020-07-04", 
  2.794321*^6, 54442., 129434., 694., 8441.99, 164.476, 391.036, 2.097, 
  3.5051113*^7, 644930., 105.894, 1.948, 648027., 1.958, 
  "units unclear (incl. non-PCR)", 68.98, 3.31002647*^8, 35.608, 38.3, 
  15.413, 9.732, 54225.446, 1.2, 151.089, 10.79, 19.1, 24.6, "", 2.77, 
  78.86}, {"USA", "North America", "United States", "2020-07-05", 
  2.839542*^6, 45221., 129676., 242., 8578.608, 136.618, 391.767, 0.731, 
  3.5706623*^7, 655510., 107.874, 1.98, 657904., 1.988, 
  "units unclear (incl. non-PCR)", 68.98, 3.31002647*^8, 35.608, 38.3, 
  15.413, 9.732, 54225.446, 1.2, 151.089, 10.79, 19.1, 24.6, "", 2.77, 
  78.86}, {"USA", "North America", "United States", "2020-07-06", 
  2.888635*^6, 49093., 129947., 271., 8726.924, 148.316, 392.586, 0.819, 
  3.6225015*^7, 518392., 109.44, 1.566, 639275., 1.931, 
  "units unclear (incl. non-PCR)", 68.98, 3.31002647*^8, 35.608, 38.3, 
  15.413, 9.732, 54225.446, 1.2, 151.089, 10.79, 19.1, 24.6, "", 2.77, 
  78.86}, {"USA", "North America", "United States", "2020-07-07", 
  2.938625*^6, 49990., 130306., 359., 8877.95, 151.026, 393.671, 1.085, "", 
  "", "", "", "", "", "", "", 3.31002647*^8, 35.608, 38.3, 15.413, 9.732, 
  54225.446, 1.2, 151.089, 10.79, 19.1, 24.6, "", 2.77, 78.86}, 
 {"USA", "North America", "United States", "2020-07-08", 2.996098*^6, 57473., 
  131480., 1174., 9051.583, 173.633, 397.217, 3.547, "", "", "", "", "", "", 
  "", "", 3.31002647*^8, 35.608, 38.3, 15.413, 9.732, 54225.446, 1.2, 
  151.089, 10.79, 19.1, 24.6, "", 2.77, 78.86}, 
 {"VIR", "North America", "United States Virgin Islands", "2020-03-24", 17., 
  17., 0., 0., 162.799, 162.799, 0., 0., "", "", "", "", "", "", "", "", 
  104423., 306.48, 42.2, 18.601, 10.799, "", "", 273.67, 12.26, "", "", "", 
  "", 80.58}, {"VIR", "North America", "United States Virgin Islands", 
  "2020-03-25", 17., 0., 0., 0., 162.799, 0., 0., 0., "", "", "", "", "", "", 
  "", "", 104423., 306.48, 42.2, 18.601, 10.799, "", "", 273.67, 12.26, "", 
  "", "", "", 80.58}, {"VIR", "North America", 
  "United States Virgin Islands", "2020-03-26", 17., 0., 0., 0., 162.799, 0., 
  0., 0., "", "", "", "", "", "", "", "", 104423., 306.48, 42.2, 18.601, 
  10.799, "", "", 273.67, 12.26, "", "", "", "", 80.58}, 
 {"VIR", "North America", "United States Virgin Islands", "2020-03-27", 17., 
  0., 0., 0., 162.799, 0., 0., 0., "", "", "", "", "", "", "", "", 104423., 
  306.48, 42.2, 18.601, 10.799, "", "", 273.67, 12.26, "", "", "", "", 
  80.58}, {"VIR", "North America", "United States Virgin Islands", 
  "2020-03-28", 19., 2., 0., 0., 181.952, 19.153, 0., 0., "", "", "", "", "", 
  "", "", "", 104423., 306.48, 42.2, 18.601, 10.799, "", "", 273.67, 12.26, 
  "", "", "", "", 80.58}, {"VIR", "North America", 
  "United States Virgin Islands", "2020-03-29", 22., 3., 0., 0., 210.682, 
  28.729, 0., 0., "", "", "", "", "", "", "", "", 104423., 306.48, 42.2, 
  18.601, 10.799, "", "", 273.67, 12.26, "", "", "", "", 80.58}, 
 {"VIR", "North America", "United States Virgin Islands", "2020-03-30", 30., 
  8., 0., 0., 287.293, 76.611, 0., 0., "", "", "", "", "", "", "", "", 
  104423., 306.48, 42.2, 18.601, 10.799, "", "", 273.67, 12.26, "", "", "", 
  "", 80.58}, {"VIR", "North America", "United States Virgin Islands", 
  "2020-04-01", 30., 0., 0., 0., 287.293, 0., 0., 0., "", "", "", "", "", "", 
  "", "", 104423., 306.48, 42.2, 18.601, 10.799, "", "", 273.67, 12.26, "", 
  "", "", "", 80.58}, {"VIR", "North America", 
  "United States Virgin Islands", "2020-04-02", 30., 0., 0., 0., 287.293, 0., 
  0., 0., "", "", "", "", "", "", "", "", 104423., 306.48, 42.2, 18.601, 
  10.799, "", "", 273.67, 12.26, "", "", "", "", 80.58}, 
 {"VIR", "North America", "United States Virgin Islands", "2020-04-03", 33., 
  3., 0., 0., 316.022, 28.729, 0., 0., "", "", "", "", "", "", "", "", 
  104423., 306.48, 42.2, 18.601, 10.799, "", "", 273.67, 12.26, "", "", "", 
  "", 80.58}, {"VIR", "North America", "United States Virgin Islands", 
  "2020-04-04", 40., 7., 0., 0., 383.057, 67.035, 0., 0., "", "", "", "", "", 
  "", "", "", 104423., 306.48, 42.2, 18.601, 10.799, "", "", 273.67, 12.26, 
  "", "", "", "", 80.58}, {"VIR", "North America", 
  "United States Virgin Islands", "2020-04-05", 40., 0., 0., 0., 383.057, 0., 
  0., 0., "", "", "", "", "", "", "", "", 104423., 306.48, 42.2, 18.601, 
  10.799, "", "", 273.67, 12.26, "", "", "", "", 80.58}, 
 {"VIR", "North America", "United States Virgin Islands", "2020-04-06", 42., 
  2., 1., 1., 402.21, 19.153, 9.576, 9.576, "", "", "", "", "", "", "", "", 
  104423., 306.48, 42.2, 18.601, 10.799, "", "", 273.67, 12.26, "", "", "", 
  "", 80.58}, {"VIR", "North America", "United States Virgin Islands", 
  "2020-04-07", 42., 0., 1., 0., 402.21, 0., 9.576, 0., "", "", "", "", "", 
  "", "", "", 104423., 306.48, 42.2, 18.601, 10.799, "", "", 273.67, 12.26, 
  "", "", "", "", 80.58}, {"VIR", "North America", 
  "United States Virgin Islands", "2020-04-08", 45., 3., 1., 0., 430.94, 
  28.729, 9.576, 0., "", "", "", "", "", "", "", "", 104423., 306.48, 42.2, 
  18.601, 10.799, "", "", 273.67, 12.26, "", "", "", "", 80.58}, 
 {"VIR", "North America", "United States Virgin Islands", "2020-04-09", 45., 
  0., 1., 0., 430.94, 0., 9.576, 0., "", "", "", "", "", "", "", "", 104423., 
  306.48, 42.2, 18.601, 10.799, "", "", 273.67, 12.26, "", "", "", "", 
  80.58}, {"VIR", "North America", "United States Virgin Islands", 
  "2020-04-10", 50., 5., 1., 0., 478.822, 47.882, 9.576, 0., "", "", "", "", 
  "", "", "", "", 104423., 306.48, 42.2, 18.601, 10.799, "", "", 273.67, 
  12.26, "", "", "", "", 80.58}, {"VIR", "North America", 
  "United States Virgin Islands", "2020-04-11", 50., 0., 1., 0., 478.822, 0., 
  9.576, 0., "", "", "", "", "", "", "", "", 104423., 306.48, 42.2, 18.601, 
  10.799, "", "", 273.67, 12.26, "", "", "", "", 80.58}, 
 {"VIR", "North America", "United States Virgin Islands", "2020-04-12", 51., 
  1., 1., 0., 488.398, 9.576, 9.576, 0., "", "", "", "", "", "", "", "", 
  104423., 306.48, 42.2, 18.601, 10.799, "", "", 273.67, 12.26, "", "", "", 
  "", 80.58}, {"VIR", "North America", "United States Virgin Islands", 
  "2020-04-13", 51., 0., 1., 0., 488.398, 0., 9.576, 0., "", "", "", "", "", 
  "", "", "", 104423., 306.48, 42.2, 18.601, 10.799, "", "", 273.67, 12.26, 
  "", "", "", "", 80.58}, {"VIR", "North America", 
  "United States Virgin Islands", "2020-04-14", 51., 0., 1., 0., 488.398, 0., 
  9.576, 0., "", "", "", "", "", "", "", "", 104423., 306.48, 42.2, 18.601, 
  10.799, "", "", 273.67, 12.26, "", "", "", "", 80.58}, 
 {"VIR", "North America", "United States Virgin Islands", "2020-04-15", 51., 
  0., 1., 0., 488.398, 0., 9.576, 0., "", "", "", "", "", "", "", "", 
  104423., 306.48, 42.2, 18.601, 10.799, "", "", 273.67, 12.26, "", "", "", 
  "", 80.58}, {"VIR", "North America", "United States Virgin Islands", 
  "2020-04-16", 51., 0., 1., 0., 488.398, 0., 9.576, 0., "", "", "", "", "", 
  "", "", "", 104423., 306.48, 42.2, 18.601, 10.799, "", "", 273.67, 12.26, 
  "", "", "", "", 80.58}, {"VIR", "North America", 
  "United States Virgin Islands", "2020-04-17", 51., 0., 1., 0., 488.398, 0., 
  9.576, 0., "", "", "", "", "", "", "", "", 104423., 306.48, 42.2, 18.601, 
  10.799, "", "", 273.67, 12.26, "", "", "", "", 80.58}, 
 {"VIR", "North America", "United States Virgin Islands", "2020-04-18", 51., 
  0., 2., 1., 488.398, 0., 19.153, 9.576, "", "", "", "", "", "", "", "", 
  104423., 306.48, 42.2, 18.601, 10.799, "", "", 273.67, 12.26, "", "", "", 
  "", 80.58}, {"VIR", "North America", "United States Virgin Islands", 
  "2020-04-19", 53., 2., 3., 1., 507.551, 19.153, 28.729, 9.576, "", "", "", 
  "", "", "", "", "", 104423., 306.48, 42.2, 18.601, 10.799, "", "", 273.67, 
  12.26, "", "", "", "", 80.58}, {"VIR", "North America", 
  "United States Virgin Islands", "2020-04-20", 53., 0., 3., 0., 507.551, 0., 
  28.729, 0., "", "", "", "", "", "", "", "", 104423., 306.48, 42.2, 18.601, 
  10.799, "", "", 273.67, 12.26, "", "", "", "", 80.58}, 
 {"VIR", "North America", "United States Virgin Islands", "2020-04-21", 54., 
  1., 3., 0., 517.127, 9.576, 28.729, 0., "", "", "", "", "", "", "", "", 
  104423., 306.48, 42.2, 18.601, 10.799, "", "", 273.67, 12.26, "", "", "", 
  "", 80.58}, {"VIR", "North America", "United States Virgin Islands", 
  "2020-04-22", 54., 0., 3., 0., 517.127, 0., 28.729, 0., "", "", "", "", "", 
  "", "", "", 104423., 306.48, 42.2, 18.601, 10.799, "", "", 273.67, 12.26, 
  "", "", "", "", 80.58}, {"VIR", "North America", 
  "United States Virgin Islands", "2020-04-23", 54., 0., 3., 0., 517.127, 0., 
  28.729, 0., "", "", "", "", "", "", "", "", 104423., 306.48, 42.2, 18.601, 
  10.799, "", "", 273.67, 12.26, "", "", "", "", 80.58}, 
 {"VIR", "North America", "United States Virgin Islands", "2020-04-24", 54., 
  0., 3., 0., 517.127, 0., 28.729, 0., "", "", "", "", "", "", "", "", 
  104423., 306.48, 42.2, 18.601, 10.799, "", "", 273.67, 12.26, "", "", "", 
  "", 80.58}, {"VIR", "North America", "United States Virgin Islands", 
  "2020-04-25", 54., 0., 3., 0., 517.127, 0., 28.729, 0., "", "", "", "", "", 
  "", "", "", 104423., 306.48, 42.2, 18.601, 10.799, "", "", 273.67, 12.26, 
  "", "", "", "", 80.58}, {"VIR", "North America", 
  "United States Virgin Islands", "2020-04-26", 55., 1., 3., 0., 526.704, 
  9.576, 28.729, 0., "", "", "", "", "", "", "", "", 104423., 306.48, 42.2, 
  18.601, 10.799, "", "", 273.67, 12.26, "", "", "", "", 80.58}, 
 {"VIR", "North America", "United States Virgin Islands", "2020-04-27", 55., 
  0., 3., 0., 526.704, 0., 28.729, 0., "", "", "", "", "", "", "", "", 
  104423., 306.48, 42.2, 18.601, 10.799, "", "", 273.67, 12.26, "", "", "", 
  "", 80.58}, {"VIR", "North America", "United States Virgin Islands", 
  "2020-04-28", 59., 4., 4., 1., 565.01, 38.306, 38.306, 9.576, "", "", "", 
  "", "", "", "", "", 104423., 306.48, 42.2, 18.601, 10.799, "", "", 273.67, 
  12.26, "", "", "", "", 80.58}, {"VIR", "North America", 
  "United States Virgin Islands", "2020-04-29", 59., 0., 4., 0., 565.01, 0., 
  38.306, 0., "", "", "", "", "", "", "", "", 104423., 306.48, 42.2, 18.601, 
  10.799, "", "", 273.67, 12.26, "", "", "", "", 80.58}, 
 {"VIR", "North America", "United States Virgin Islands", "2020-04-30", 66., 
  7., 4., 0., 632.045, 67.035, 38.306, 0., "", "", "", "", "", "", "", "", 
  104423., 306.48, 42.2, 18.601, 10.799, "", "", 273.67, 12.26, "", "", "", 
  "", 80.58}, {"VIR", "North America", "United States Virgin Islands", 
  "2020-05-01", 66., 0., 4., 0., 632.045, 0., 38.306, 0., "", "", "", "", "", 
  "", "", "", 104423., 306.48, 42.2, 18.601, 10.799, "", "", 273.67, 12.26, 
  "", "", "", "", 80.58}, {"VIR", "North America", 
  "United States Virgin Islands", "2020-05-02", 66., 0., 4., 0., 632.045, 0., 
  38.306, 0., "", "", "", "", "", "", "", "", 104423., 306.48, 42.2, 18.601, 
  10.799, "", "", 273.67, 12.26, "", "", "", "", 80.58}, 
 {"VIR", "North America", "United States Virgin Islands", "2020-05-03", 66., 
  0., 4., 0., 632.045, 0., 38.306, 0., "", "", "", "", "", "", "", "", 
  104423., 306.48, 42.2, 18.601, 10.799, "", "", 273.67, 12.26, "", "", "", 
  "", 80.58}, {"VIR", "North America", "United States Virgin Islands", 
  "2020-05-04", 66., 0., 4., 0., 632.045, 0., 38.306, 0., "", "", "", "", "", 
  "", "", "", 104423., 306.48, 42.2, 18.601, 10.799, "", "", 273.67, 12.26, 
  "", "", "", "", 80.58}, {"VIR", "North America", 
  "United States Virgin Islands", "2020-05-05", 66., 0., 4., 0., 632.045, 0., 
  38.306, 0., "", "", "", "", "", "", "", "", 104423., 306.48, 42.2, 18.601, 
  10.799, "", "", 273.67, 12.26, "", "", "", "", 80.58}, 
 {"VIR", "North America", "United States Virgin Islands", "2020-05-06", 66., 
  0., 4., 0., 632.045, 0., 38.306, 0., "", "", "", "", "", "", "", "", 
  104423., 306.48, 42.2, 18.601, 10.799, "", "", 273.67, 12.26, "", "", "", 
  "", 80.58}, {"VIR", "North America", "United States Virgin Islands", 
  "2020-05-07", 66., 0., 4., 0., 632.045, 0., 38.306, 0., "", "", "", "", "", 
  "", "", "", 104423., 306.48, 42.2, 18.601, 10.799, "", "", 273.67, 12.26, 
  "", "", "", "", 80.58}, {"VIR", "North America", 
  "United States Virgin Islands", "2020-05-08", 66., 0., 4., 0., 632.045, 0., 
  38.306, 0., "", "", "", "", "", "", "", "", 104423., 306.48, 42.2, 18.601, 
  10.799, "", "", 273.67, 12.26, "", "", "", "", 80.58}, 
 {"VIR", "North America", "United States Virgin Islands", "2020-05-09", 68., 
  2., 4., 0., 651.198, 19.153, 38.306, 0., "", "", "", "", "", "", "", "", 
  104423., 306.48, 42.2, 18.601, 10.799, "", "", 273.67, 12.26, "", "", "", 
  "", 80.58}, {"VIR", "North America", "United States Virgin Islands", 
  "2020-05-10", 69., 1., 4., 0., 660.774, 9.576, 38.306, 0., "", "", "", "", 
  "", "", "", "", 104423., 306.48, 42.2, 18.601, 10.799, "", "", 273.67, 
  12.26, "", "", "", "", 80.58}, {"VIR", "North America", 
  "United States Virgin Islands", "2020-05-11", 69., 0., 4., 0., 660.774, 0., 
  38.306, 0., "", "", "", "", "", "", "", "", 104423., 306.48, 42.2, 18.601, 
  10.799, "", "", 273.67, 12.26, "", "", "", "", 80.58}, 
 {"VIR", "North America", "United States Virgin Islands", "2020-05-12", 69., 
  0., 5., 1., 660.774, 0., 47.882, 9.576, "", "", "", "", "", "", "", "", 
  104423., 306.48, 42.2, 18.601, 10.799, "", "", 273.67, 12.26, "", "", "", 
  "", 80.58}, {"VIR", "North America", "United States Virgin Islands", 
  "2020-05-13", 69., 0., 5., 0., 660.774, 0., 47.882, 0., "", "", "", "", "", 
  "", "", "", 104423., 306.48, 42.2, 18.601, 10.799, "", "", 273.67, 12.26, 
  "", "", "", "", 80.58}, {"VIR", "North America", 
  "United States Virgin Islands", "2020-05-14", 69., 0., 6., 1., 660.774, 0., 
  57.459, 9.576, "", "", "", "", "", "", "", "", 104423., 306.48, 42.2, 
  18.601, 10.799, "", "", 273.67, 12.26, "", "", "", "", 80.58}, 
 {"VIR", "North America", "United States Virgin Islands", "2020-05-15", 69., 
  0., 6., 0., 660.774, 0., 57.459, 0., "", "", "", "", "", "", "", "", 
  104423., 306.48, 42.2, 18.601, 10.799, "", "", 273.67, 12.26, "", "", "", 
  "", 80.58}, {"VIR", "North America", "United States Virgin Islands", 
  "2020-05-16", 69., 0., 6., 0., 660.774, 0., 57.459, 0., "", "", "", "", "", 
  "", "", "", 104423., 306.48, 42.2, 18.601, 10.799, "", "", 273.67, 12.26, 
  "", "", "", "", 80.58}, {"VIR", "North America", 
  "United States Virgin Islands", "2020-05-17", 69., 0., 6., 0., 660.774, 0., 
  57.459, 0., "", "", "", "", "", "", "", "", 104423., 306.48, 42.2, 18.601, 
  10.799, "", "", 273.67, 12.26, "", "", "", "", 80.58}, 
 {"VIR", "North America", "United States Virgin Islands", "2020-05-18", 69., 
  0., 6., 0., 660.774, 0., 57.459, 0., "", "", "", "", "", "", "", "", 
  104423., 306.48, 42.2, 18.601, 10.799, "", "", 273.67, 12.26, "", "", "", 
  "", 80.58}, {"VIR", "North America", "United States Virgin Islands", 
  "2020-05-19", 69., 0., 6., 0., 660.774, 0., 57.459, 0., "", "", "", "", "", 
  "", "", "", 104423., 306.48, 42.2, 18.601, 10.799, "", "", 273.67, 12.26, 
  "", "", "", "", 80.58}, {"VIR", "North America", 
  "United States Virgin Islands", "2020-05-20", 69., 0., 6., 0., 660.774, 0., 
  57.459, 0., "", "", "", "", "", "", "", "", 104423., 306.48, 42.2, 18.601, 
  10.799, "", "", 273.67, 12.26, "", "", "", "", 80.58}, 
 {"VIR", "North America", "United States Virgin Islands", "2020-05-21", 69., 
  0., 6., 0., 660.774, 0., 57.459, 0., "", "", "", "", "", "", "", "", 
  104423., 306.48, 42.2, 18.601, 10.799, "", "", 273.67, 12.26, "", "", "", 
  "", 80.58}, {"VIR", "North America", "United States Virgin Islands", 
  "2020-05-22", 69., 0., 6., 0., 660.774, 0., 57.459, 0., "", "", "", "", "", 
  "", "", "", 104423., 306.48, 42.2, 18.601, 10.799, "", "", 273.67, 12.26, 
  "", "", "", "", 80.58}, {"VIR", "North America", 
  "United States Virgin Islands", "2020-05-23", 69., 0., 6., 0., 660.774, 0., 
  57.459, 0., "", "", "", "", "", "", "", "", 104423., 306.48, 42.2, 18.601, 
  10.799, "", "", 273.67, 12.26, "", "", "", "", 80.58}, 
 {"VIR", "North America", "United States Virgin Islands", "2020-05-24", 69., 
  0., 6., 0., 660.774, 0., 57.459, 0., "", "", "", "", "", "", "", "", 
  104423., 306.48, 42.2, 18.601, 10.799, "", "", 273.67, 12.26, "", "", "", 
  "", 80.58}, {"VIR", "North America", "United States Virgin Islands", 
  "2020-05-25", 69., 0., 6., 0., 660.774, 0., 57.459, 0., "", "", "", "", "", 
  "", "", "", 104423., 306.48, 42.2, 18.601, 10.799, "", "", 273.67, 12.26, 
  "", "", "", "", 80.58}, {"VIR", "North America", 
  "United States Virgin Islands", "2020-05-26", 69., 0., 6., 0., 660.774, 0., 
  57.459, 0., "", "", "", "", "", "", "", "", 104423., 306.48, 42.2, 18.601, 
  10.799, "", "", 273.67, 12.26, "", "", "", "", 80.58}, 
 {"VIR", "North America", "United States Virgin Islands", "2020-05-27", 69., 
  0., 6., 0., 660.774, 0., 57.459, 0., "", "", "", "", "", "", "", "", 
  104423., 306.48, 42.2, 18.601, 10.799, "", "", 273.67, 12.26, "", "", "", 
  "", 80.58}, {"VIR", "North America", "United States Virgin Islands", 
  "2020-05-28", 69., 0., 6., 0., 660.774, 0., 57.459, 0., "", "", "", "", "", 
  "", "", "", 104423., 306.48, 42.2, 18.601, 10.799, "", "", 273.67, 12.26, 
  "", "", "", "", 80.58}, {"VIR", "North America", 
  "United States Virgin Islands", "2020-05-29", 69., 0., 6., 0., 660.774, 0., 
  57.459, 0., "", "", "", "", "", "", "", "", 104423., 306.48, 42.2, 18.601, 
  10.799, "", "", 273.67, 12.26, "", "", "", "", 80.58}, 
 {"VIR", "North America", "United States Virgin Islands", "2020-05-30", 69., 
  0., 6., 0., 660.774, 0., 57.459, 0., "", "", "", "", "", "", "", "", 
  104423., 306.48, 42.2, 18.601, 10.799, "", "", 273.67, 12.26, "", "", "", 
  "", 80.58}, {"VIR", "North America", "United States Virgin Islands", 
  "2020-05-31", 69., 0., 6., 0., 660.774, 0., 57.459, 0., "", "", "", "", "", 
  "", "", "", 104423., 306.48, 42.2, 18.601, 10.799, "", "", 273.67, 12.26, 
  "", "", "", "", 80.58}, {"VIR", "North America", 
  "United States Virgin Islands", "2020-06-01", 69., 0., 6., 0., 660.774, 0., 
  57.459, 0., "", "", "", "", "", "", "", "", 104423., 306.48, 42.2, 18.601, 
  10.799, "", "", 273.67, 12.26, "", "", "", "", 80.58}, 
 {"VIR", "North America", "United States Virgin Islands", "2020-06-02", 70., 
  1., 6., 0., 670.35, 9.576, 57.459, 0., "", "", "", "", "", "", "", "", 
  104423., 306.48, 42.2, 18.601, 10.799, "", "", 273.67, 12.26, "", "", "", 
  "", 80.58}, {"VIR", "North America", "United States Virgin Islands", 
  "2020-06-03", 70., 0., 6., 0., 670.35, 0., 57.459, 0., "", "", "", "", "", 
  "", "", "", 104423., 306.48, 42.2, 18.601, 10.799, "", "", 273.67, 12.26, 
  "", "", "", "", 80.58}, {"VIR", "North America", 
  "United States Virgin Islands", "2020-06-04", 70., 0., 6., 0., 670.35, 0., 
  57.459, 0., "", "", "", "", "", "", "", "", 104423., 306.48, 42.2, 18.601, 
  10.799, "", "", 273.67, 12.26, "", "", "", "", 80.58}, 
 {"VIR", "North America", "United States Virgin Islands", "2020-06-05", 71., 
  1., 6., 0., 679.927, 9.576, 57.459, 0., "", "", "", "", "", "", "", "", 
  104423., 306.48, 42.2, 18.601, 10.799, "", "", 273.67, 12.26, "", "", "", 
  "", 80.58}, {"VIR", "North America", "United States Virgin Islands", 
  "2020-06-06", 71., 0., 6., 0., 679.927, 0., 57.459, 0., "", "", "", "", "", 
  "", "", "", 104423., 306.48, 42.2, 18.601, 10.799, "", "", 273.67, 12.26, 
  "", "", "", "", 80.58}, {"VIR", "North America", 
  "United States Virgin Islands", "2020-06-07", 71., 0., 6., 0., 679.927, 0., 
  57.459, 0., "", "", "", "", "", "", "", "", 104423., 306.48, 42.2, 18.601, 
  10.799, "", "", 273.67, 12.26, "", "", "", "", 80.58}, 
 {"VIR", "North America", "United States Virgin Islands", "2020-06-08", 71., 
  0., 6., 0., 679.927, 0., 57.459, 0., "", "", "", "", "", "", "", "", 
  104423., 306.48, 42.2, 18.601, 10.799, "", "", 273.67, 12.26, "", "", "", 
  "", 80.58}, {"VIR", "North America", "United States Virgin Islands", 
  "2020-06-09", 71., 0., 6., 0., 679.927, 0., 57.459, 0., "", "", "", "", "", 
  "", "", "", 104423., 306.48, 42.2, 18.601, 10.799, "", "", 273.67, 12.26, 
  "", "", "", "", 80.58}, {"VIR", "North America", 
  "United States Virgin Islands", "2020-06-10", 71., 0., 6., 0., 679.927, 0., 
  57.459, 0., "", "", "", "", "", "", "", "", 104423., 306.48, 42.2, 18.601, 
  10.799, "", "", 273.67, 12.26, "", "", "", "", 80.58}, 
 {"VIR", "North America", "United States Virgin Islands", "2020-06-11", 72., 
  1., 6., 0., 689.503, 9.576, 57.459, 0., "", "", "", "", "", "", "", "", 
  104423., 306.48, 42.2, 18.601, 10.799, "", "", 273.67, 12.26, "", "", "", 
  "", 80.58}, {"VIR", "North America", "United States Virgin Islands", 
  "2020-06-12", 72., 0., 6., 0., 689.503, 0., 57.459, 0., "", "", "", "", "", 
  "", "", "", 104423., 306.48, 42.2, 18.601, 10.799, "", "", 273.67, 12.26, 
  "", "", "", "", 80.58}, {"VIR", "North America", 
  "United States Virgin Islands", "2020-06-13", 72., 0., 6., 0., 689.503, 0., 
  57.459, 0., "", "", "", "", "", "", "", "", 104423., 306.48, 42.2, 18.601, 
  10.799, "", "", 273.67, 12.26, "", "", "", "", 80.58}, 
 {"VIR", "North America", "United States Virgin Islands", "2020-06-14", 72., 
  0., 6., 0., 689.503, 0., 57.459, 0., "", "", "", "", "", "", "", "", 
  104423., 306.48, 42.2, 18.601, 10.799, "", "", 273.67, 12.26, "", "", "", 
  "", 80.58}, {"VIR", "North America", "United States Virgin Islands", 
  "2020-06-15", 73., 1., 6., 0., 699.08, 9.576, 57.459, 0., "", "", "", "", 
  "", "", "", "", 104423., 306.48, 42.2, 18.601, 10.799, "", "", 273.67, 
  12.26, "", "", "", "", 80.58}, {"VIR", "North America", 
  "United States Virgin Islands", "2020-06-16", 73., 0., 6., 0., 699.08, 0., 
  57.459, 0., "", "", "", "", "", "", "", "", 104423., 306.48, 42.2, 18.601, 
  10.799, "", "", 273.67, 12.26, "", "", "", "", 80.58}, 
 {"VIR", "North America", "United States Virgin Islands", "2020-06-17", 73., 
  0., 6., 0., 699.08, 0., 57.459, 0., "", "", "", "", "", "", "", "", 
  104423., 306.48, 42.2, 18.601, 10.799, "", "", 273.67, 12.26, "", "", "", 
  "", 80.58}, {"VIR", "North America", "United States Virgin Islands", 
  "2020-06-18", 73., 0., 6., 0., 699.08, 0., 57.459, 0., "", "", "", "", "", 
  "", "", "", 104423., 306.48, 42.2, 18.601, 10.799, "", "", 273.67, 12.26, 
  "", "", "", "", 80.58}, {"VIR", "North America", 
  "United States Virgin Islands", "2020-06-19", 73., 0., 6., 0., 699.08, 0., 
  57.459, 0., "", "", "", "", "", "", "", "", 104423., 306.48, 42.2, 18.601, 
  10.799, "", "", 273.67, 12.26, "", "", "", "", 80.58}, 
 {"VIR", "North America", "United States Virgin Islands", "2020-06-20", 74., 
  1., 6., 0., 708.656, 9.576, 57.459, 0., "", "", "", "", "", "", "", "", 
  104423., 306.48, 42.2, 18.601, 10.799, "", "", 273.67, 12.26, "", "", "", 
  "", 80.58}, {"VIR", "North America", "United States Virgin Islands", 
  "2020-06-21", 74., 0., 6., 0., 708.656, 0., 57.459, 0., "", "", "", "", "", 
  "", "", "", 104423., 306.48, 42.2, 18.601, 10.799, "", "", 273.67, 12.26, 
  "", "", "", "", 80.58}, {"VIR", "North America", 
  "United States Virgin Islands", "2020-06-22", 76., 2., 6., 0., 727.809, 
  19.153, 57.459, 0., "", "", "", "", "", "", "", "", 104423., 306.48, 42.2, 
  18.601, 10.799, "", "", 273.67, 12.26, "", "", "", "", 80.58}, 
 {"VIR", "North America", "United States Virgin Islands", "2020-06-23", 76., 
  0., 6., 0., 727.809, 0., 57.459, 0., "", "", "", "", "", "", "", "", 
  104423., 306.48, 42.2, 18.601, 10.799, "", "", 273.67, 12.26, "", "", "", 
  "", 80.58}, {"VIR", "North America", "United States Virgin Islands", 
  "2020-06-24", 76., 0., 6., 0., 727.809, 0., 57.459, 0., "", "", "", "", "", 
  "", "", "", 104423., 306.48, 42.2, 18.601, 10.799, "", "", 273.67, 12.26, 
  "", "", "", "", 80.58}, {"VIR", "North America", 
  "United States Virgin Islands", "2020-06-25", 80., 4., 6., 0., 766.115, 
  38.306, 57.459, 0., "", "", "", "", "", "", "", "", 104423., 306.48, 42.2, 
  18.601, 10.799, "", "", 273.67, 12.26, "", "", "", "", 80.58}, 
 {"VIR", "North America", "United States Virgin Islands", "2020-06-26", 81., 
  1., 6., 0., 775.691, 9.576, 57.459, 0., "", "", "", "", "", "", "", "", 
  104423., 306.48, 42.2, 18.601, 10.799, "", "", 273.67, 12.26, "", "", "", 
  "", 80.58}, {"VIR", "North America", "United States Virgin Islands", 
  "2020-06-27", 81., 0., 6., 0., 775.691, 0., 57.459, 0., "", "", "", "", "", 
  "", "", "", 104423., 306.48, 42.2, 18.601, 10.799, "", "", 273.67, 12.26, 
  "", "", "", "", 80.58}, {"VIR", "North America", 
  "United States Virgin Islands", "2020-06-28", 81., 0., 6., 0., 775.691, 0., 
  57.459, 0., "", "", "", "", "", "", "", "", 104423., 306.48, 42.2, 18.601, 
  10.799, "", "", 273.67, 12.26, "", "", "", "", 80.58}, 
 {"VIR", "North America", "United States Virgin Islands", "2020-06-29", 81., 
  0., 6., 0., 775.691, 0., 57.459, 0., "", "", "", "", "", "", "", "", 
  104423., 306.48, 42.2, 18.601, 10.799, "", "", 273.67, 12.26, "", "", "", 
  "", 80.58}, {"VIR", "North America", "United States Virgin Islands", 
  "2020-06-30", 84., 3., 6., 0., 804.42, 28.729, 57.459, 0., "", "", "", "", 
  "", "", "", "", 104423., 306.48, 42.2, 18.601, 10.799, "", "", 273.67, 
  12.26, "", "", "", "", 80.58}, {"VIR", "North America", 
  "United States Virgin Islands", "2020-07-01", 84., 0., 6., 0., 804.42, 0., 
  57.459, 0., "", "", "", "", "", "", "", "", 104423., 306.48, 42.2, 18.601, 
  10.799, "", "", 273.67, 12.26, "", "", "", "", 80.58}, 
 {"VIR", "North America", "United States Virgin Islands", "2020-07-02", 92., 
  8., 6., 0., 881.032, 76.611, 57.459, 0., "", "", "", "", "", "", "", "", 
  104423., 306.48, 42.2, 18.601, 10.799, "", "", 273.67, 12.26, "", "", "", 
  "", 80.58}, {"VIR", "North America", "United States Virgin Islands", 
  "2020-07-03", 98., 6., 6., 0., 938.491, 57.459, 57.459, 0., "", "", "", "", 
  "", "", "", "", 104423., 306.48, 42.2, 18.601, 10.799, "", "", 273.67, 
  12.26, "", "", "", "", 80.58}, {"VIR", "North America", 
  "United States Virgin Islands", "2020-07-04", 111., 13., 6., 0., 1062.984, 
  124.494, 57.459, 0., "", "", "", "", "", "", "", "", 104423., 306.48, 42.2, 
  18.601, 10.799, "", "", 273.67, 12.26, "", "", "", "", 80.58}, 
 {"VIR", "North America", "United States Virgin Islands", "2020-07-05", 111., 
  0., 6., 0., 1062.984, 0., 57.459, 0., "", "", "", "", "", "", "", "", 
  104423., 306.48, 42.2, 18.601, 10.799, "", "", 273.67, 12.26, "", "", "", 
  "", 80.58}, {"VIR", "North America", "United States Virgin Islands", 
  "2020-07-06", 112., 1., 6., 0., 1072.561, 9.576, 57.459, 0., "", "", "", 
  "", "", "", "", "", 104423., 306.48, 42.2, 18.601, 10.799, "", "", 273.67, 
  12.26, "", "", "", "", 80.58}, {"VIR", "North America", 
  "United States Virgin Islands", "2020-07-07", 116., 4., 6., 0., 1110.866, 
  38.306, 57.459, 0., "", "", "", "", "", "", "", "", 104423., 306.48, 42.2, 
  18.601, 10.799, "", "", 273.67, 12.26, "", "", "", "", 80.58}, 
 {"VIR", "North America", "United States Virgin Islands", "2020-07-08", 122., 
  6., 6., 0., 1168.325, 57.459, 57.459, 0., "", "", "", "", "", "", "", "", 
  104423., 306.48, 42.2, 18.601, 10.799, "", "", 273.67, 12.26, "", "", "", 
  "", 80.58}, {"URY", "South America", "Uruguay", "2020-03-15", 6., 6., 0., 
  0., 1.727, 1.727, 0., 0., "", "", "", "", "", "", "", 51.85, 3.473727*^6, 
  19.751, 35.6, 14.655, 10.361, 20551.409, 0.1, 160.708, 6.93, 14., 19.9, "", 
  2.8, 77.91}, {"URY", "South America", "Uruguay", "2020-03-16", 8., 2., 0., 
  0., 2.303, 0.576, 0., 0., "", "", "", "", "", "", "", 54.63, 3.473727*^6, 
  19.751, 35.6, 14.655, 10.361, 20551.409, 0.1, 160.708, 6.93, 14., 19.9, "", 
  2.8, 77.91}, {"URY", "South America", "Uruguay", "2020-03-17", 29., 21., 
  0., 0., 8.348, 6.045, 0., 0., "", "", "", "", "", "", "", 54.63, 
  3.473727*^6, 19.751, 35.6, 14.655, 10.361, 20551.409, 0.1, 160.708, 6.93, 
  14., 19.9, "", 2.8, 77.91}, {"URY", "South America", "Uruguay", 
  "2020-03-18", 50., 21., 0., 0., 14.394, 6.045, 0., 0., "", "", "", "", "", 
  "", "", 54.63, 3.473727*^6, 19.751, 35.6, 14.655, 10.361, 20551.409, 0.1, 
  160.708, 6.93, 14., 19.9, "", 2.8, 77.91}, {"URY", "South America", 
  "Uruguay", "2020-03-19", 79., 29., 0., 0., 22.742, 8.348, 0., 0., "", "", 
  "", "", "", "", "", 54.63, 3.473727*^6, 19.751, 35.6, 14.655, 10.361, 
  20551.409, 0.1, 160.708, 6.93, 14., 19.9, "", 2.8, 77.91}, 
 {"URY", "South America", "Uruguay", "2020-03-20", 94., 15., 0., 0., 27.06, 
  4.318, 0., 0., "", "", "", "", "", "", "", 54.63, 3.473727*^6, 19.751, 
  35.6, 14.655, 10.361, 20551.409, 0.1, 160.708, 6.93, 14., 19.9, "", 2.8, 
  77.91}, {"URY", "South America", "Uruguay", "2020-03-21", 110., 16., 0., 
  0., 31.666, 4.606, 0., 0., "", "", "", "", "", "", "", 54.63, 3.473727*^6, 
  19.751, 35.6, 14.655, 10.361, 20551.409, 0.1, 160.708, 6.93, 14., 19.9, "", 
  2.8, 77.91}, {"URY", "South America", "Uruguay", "2020-03-22", 135., 25., 
  0., 0., 38.863, 7.197, 0., 0., "", "", "", "", "", "", "", 54.63, 
  3.473727*^6, 19.751, 35.6, 14.655, 10.361, 20551.409, 0.1, 160.708, 6.93, 
  14., 19.9, "", 2.8, 77.91}, {"URY", "South America", "Uruguay", 
  "2020-03-23", 158., 23., 0., 0., 45.484, 6.621, 0., 0., "", "", "", "", "", 
  "", "", 54.63, 3.473727*^6, 19.751, 35.6, 14.655, 10.361, 20551.409, 0.1, 
  160.708, 6.93, 14., 19.9, "", 2.8, 77.91}, {"URY", "South America", 
  "Uruguay", "2020-03-24", 162., 4., 0., 0., 46.636, 1.152, 0., 0., "", "", 
  "", "", "", "", "", 57.41, 3.473727*^6, 19.751, 35.6, 14.655, 10.361, 
  20551.409, 0.1, 160.708, 6.93, 14., 19.9, "", 2.8, 77.91}, 
 {"URY", "South America", "Uruguay", "2020-03-25", 189., 27., 0., 0., 54.408, 
  7.773, 0., 0., "", "", "", "", "", "", "", 57.41, 3.473727*^6, 19.751, 
  35.6, 14.655, 10.361, 20551.409, 0.1, 160.708, 6.93, 14., 19.9, "", 2.8, 
  77.91}, {"URY", "South America", "Uruguay", "2020-03-26", 217., 28., 0., 
  0., 62.469, 8.061, 0., 0., "", "", "", "", "", "", "", 57.41, 3.473727*^6, 
  19.751, 35.6, 14.655, 10.361, 20551.409, 0.1, 160.708, 6.93, 14., 19.9, "", 
  2.8, 77.91}, {"URY", "South America", "Uruguay", "2020-03-27", 238., 21., 
  0., 0., 68.514, 6.045, 0., 0., "", "", "", "", "", "", "", 62.96, 
  3.473727*^6, 19.751, 35.6, 14.655, 10.361, 20551.409, 0.1, 160.708, 6.93, 
  14., 19.9, "", 2.8, 77.91}, {"URY", "South America", "Uruguay", 
  "2020-03-28", 238., 0., 0., 0., 68.514, 0., 0., 0., 2926., "", 0.842, "", 
  "", "", "tests performed", 62.96, 3.473727*^6, 19.751, 35.6, 14.655, 
  10.361, 20551.409, 0.1, 160.708, 6.93, 14., 19.9, "", 2.8, 77.91}, 
 {"URY", "South America", "Uruguay", "2020-03-29", 259., 21., 0., 0., 74.56, 
  6.045, 0., 0., 3126., 200., 0.9, 0.058, "", "", "tests performed", 62.96, 
  3.473727*^6, 19.751, 35.6, 14.655, 10.361, 20551.409, 0.1, 160.708, 6.93, 
  14., 19.9, "", 2.8, 77.91}, {"URY", "South America", "Uruguay", 
  "2020-03-30", 295., 36., 1., 1., 84.923, 10.364, 0.288, 0.288, 3425., 299., 
  0.986, 0.086, "", "", "tests performed", 62.96, 3.473727*^6, 19.751, 35.6, 
  14.655, 10.361, 20551.409, 0.1, 160.708, 6.93, 14., 19.9, "", 2.8, 77.91}, 
 {"URY", "South America", "Uruguay", "2020-03-31", 324., 29., 1., 0., 93.272, 
  8.348, 0.288, 0., 3819., 394., 1.099, 0.113, "", "", "tests performed", 
  62.96, 3.473727*^6, 19.751, 35.6, 14.655, 10.361, 20551.409, 0.1, 160.708, 
  6.93, 14., 19.9, "", 2.8, 77.91}, {"URY", "South America", "Uruguay", 
  "2020-04-01", 330., 6., 1., 0., 94.999, 1.727, 0.288, 0., 4108., 289., 
  1.183, 0.083, "", "", "tests performed", 68.52, 3.473727*^6, 19.751, 35.6, 
  14.655, 10.361, 20551.409, 0.1, 160.708, 6.93, 14., 19.9, "", 2.8, 77.91}, 
 {"URY", "South America", "Uruguay", "2020-04-02", 341., 11., 2., 1., 98.165, 
  3.167, 0.576, 0.288, 4464., 356., 1.285, 0.102, "", "", "tests performed", 
  72.22, 3.473727*^6, 19.751, 35.6, 14.655, 10.361, 20551.409, 0.1, 160.708, 
  6.93, 14., 19.9, "", 2.8, 77.91}, {"URY", "South America", "Uruguay", 
  "2020-04-03", 359., 18., 4., 2., 103.347, 5.182, 1.152, 0.576, 4786., 322., 
  1.378, 0.093, "", "", "tests performed", 72.22, 3.473727*^6, 19.751, 35.6, 
  14.655, 10.361, 20551.409, 0.1, 160.708, 6.93, 14., 19.9, "", 2.8, 77.91}, 
 {"URY", "South America", "Uruguay", "2020-04-04", 371., 12., 4., 0., 
  106.802, 3.455, 1.152, 0., 5063., 277., 1.458, 0.08, 305., 0.088, 
  "tests performed", 72.22, 3.473727*^6, 19.751, 35.6, 14.655, 10.361, 
  20551.409, 0.1, 160.708, 6.93, 14., 19.9, "", 2.8, 77.91}, 
 {"URY", "South America", "Uruguay", "2020-04-05", 390., 19., 5., 1., 
  112.271, 5.47, 1.439, 0.288, 5208., 145., 1.499, 0.042, 297., 0.085, 
  "tests performed", 72.22, 3.473727*^6, 19.751, 35.6, 14.655, 10.361, 
  20551.409, 0.1, 160.708, 6.93, 14., 19.9, "", 2.8, 77.91}, 
 {"URY", "South America", "Uruguay", "2020-04-06", 407., 17., 6., 1., 
  117.165, 4.894, 1.727, 0.288, 5385., 177., 1.55, 0.051, 280., 0.081, 
  "tests performed", 72.22, 3.473727*^6, 19.751, 35.6, 14.655, 10.361, 
  20551.409, 0.1, 160.708, 6.93, 14., 19.9, "", 2.8, 77.91}, 
 {"URY", "South America", "Uruguay", "2020-04-07", 411., 4., 6., 0., 118.317, 
  1.152, 1.727, 0., 5727., 342., 1.649, 0.098, 273., 0.079, 
  "tests performed", 72.22, 3.473727*^6, 19.751, 35.6, 14.655, 10.361, 
  20551.409, 0.1, 160.708, 6.93, 14., 19.9, "", 2.8, 77.91}, 
 {"URY", "South America", "Uruguay", "2020-04-08", 417., 6., 7., 1., 120.044, 
  1.727, 2.015, 0.288, 6175., 448., 1.778, 0.129, 295., 0.085, 
  "tests performed", 72.22, 3.473727*^6, 19.751, 35.6, 14.655, 10.361, 
  20551.409, 0.1, 160.708, 6.93, 14., 19.9, "", 2.8, 77.91}, 
 {"URY", "South America", "Uruguay", "2020-04-09", 426., 9., 7., 0., 122.635, 
  2.591, 2.015, 0., 6856., 681., 1.974, 0.196, 342., 0.098, 
  "tests performed", 72.22, 3.473727*^6, 19.751, 35.6, 14.655, 10.361, 
  20551.409, 0.1, 160.708, 6.93, 14., 19.9, "", 2.8, 77.91}, 
 {"URY", "South America", "Uruguay", "2020-04-10", 433., 7., 7., 0., 124.65, 
  2.015, 2.015, 0., 7496., 640., 2.158, 0.184, 387., 0.111, 
  "tests performed", 72.22, 3.473727*^6, 19.751, 35.6, 14.655, 10.361, 
  20551.409, 0.1, 160.708, 6.93, 14., 19.9, "", 2.8, 77.91}, 
 {"URY", "South America", "Uruguay", "2020-04-11", 446., 13., 7., 0., 
  128.392, 3.742, 2.015, 0., 8114., 618., 2.336, 0.178, 436., 0.126, 
  "tests performed", 72.22, 3.473727*^6, 19.751, 35.6, 14.655, 10.361, 
  20551.409, 0.1, 160.708, 6.93, 14., 19.9, "", 2.8, 77.91}, 
 {"URY", "South America", "Uruguay", "2020-04-12", 453., 7., 7., 0., 130.407, 
  2.015, 2.015, 0., 8774., 660., 2.526, 0.19, 509., 0.147, "tests performed", 
  72.22, 3.473727*^6, 19.751, 35.6, 14.655, 10.361, 20551.409, 0.1, 160.708, 
  6.93, 14., 19.9, "", 2.8, 77.91}, {"URY", "South America", "Uruguay", 
  "2020-04-13", 465., 12., 8., 1., 133.862, 3.455, 2.303, 0.288, 9236., 462., 
  2.659, 0.133, 550., 0.158, "tests performed", 62.96, 3.473727*^6, 19.751, 
  35.6, 14.655, 10.361, 20551.409, 0.1, 160.708, 6.93, 14., 19.9, "", 2.8, 
  77.91}, {"URY", "South America", "Uruguay", "2020-04-14", 472., 7., 8., 0., 
  135.877, 2.015, 2.303, 0., 9929., 693., 2.858, 0.199, 600., 0.173, 
  "tests performed", 62.96, 3.473727*^6, 19.751, 35.6, 14.655, 10.361, 
  20551.409, 0.1, 160.708, 6.93, 14., 19.9, "", 2.8, 77.91}, 
 {"URY", "South America", "Uruguay", "2020-04-15", 483., 11., 8., 0., 
  139.044, 3.167, 2.303, 0., 10448., 519., 3.008, 0.149, 610., 0.176, 
  "tests performed", 62.96, 3.473727*^6, 19.751, 35.6, 14.655, 10.361, 
  20551.409, 0.1, 160.708, 6.93, 14., 19.9, "", 2.8, 77.91}, 
 {"URY", "South America", "Uruguay", "2020-04-16", 493., 10., 9., 1., 
  141.922, 2.879, 2.591, 0.288, 11239., 791., 3.235, 0.228, 626., 0.18, 
  "tests performed", 62.96, 3.473727*^6, 19.751, 35.6, 14.655, 10.361, 
  20551.409, 0.1, 160.708, 6.93, 14., 19.9, "", 2.8, 77.91}, 
 {"URY", "South America", "Uruguay", "2020-04-17", 502., 9., 9., 0., 144.513, 
  2.591, 2.591, 0., 11749., 510., 3.382, 0.147, 608., 0.175, 
  "tests performed", 62.96, 3.473727*^6, 19.751, 35.6, 14.655, 10.361, 
  20551.409, 0.1, 160.708, 6.93, 14., 19.9, "", 2.8, 77.91}, 
 {"URY", "South America", "Uruguay", "2020-04-18", 508., 6., 9., 0., 146.241, 
  1.727, 2.591, 0., 12478., 729., 3.592, 0.21, 623., 0.179, 
  "tests performed", 62.96, 3.473727*^6, 19.751, 35.6, 14.655, 10.361, 
  20551.409, 0.1, 160.708, 6.93, 14., 19.9, "", 2.8, 77.91}, 
 {"URY", "South America", "Uruguay", "2020-04-19", 517., 9., 9., 0., 148.831, 
  2.591, 2.591, 0., 12826., 348., 3.692, 0.1, 579., 0.167, "tests performed", 
  62.96, 3.473727*^6, 19.751, 35.6, 14.655, 10.361, 20551.409, 0.1, 160.708, 
  6.93, 14., 19.9, "", 2.8, 77.91}, {"URY", "South America", "Uruguay", 
  "2020-04-20", 528., 11., 10., 1., 151.998, 3.167, 2.879, 0.288, "", "", "", 
  "", 554., 0.159, "tests performed", 62.96, 3.473727*^6, 19.751, 35.6, 
  14.655, 10.361, 20551.409, 0.1, 160.708, 6.93, 14., 19.9, "", 2.8, 77.91}, 
 {"URY", "South America", "Uruguay", "2020-04-21", 535., 7., 10., 0., 
  154.013, 2.015, 2.879, 0., 13396., "", 3.856, "", 495., 0.142, 
  "tests performed", 62.96, 3.473727*^6, 19.751, 35.6, 14.655, 10.361, 
  20551.409, 0.1, 160.708, 6.93, 14., 19.9, "", 2.8, 77.91}, 
 {"URY", "South America", "Uruguay", "2020-04-22", 543., 8., 12., 2., 
  156.316, 2.303, 3.455, 0.576, 13923., 527., 4.008, 0.152, 496., 0.143, 
  "tests performed", 61.11, 3.473727*^6, 19.751, 35.6, 14.655, 10.361, 
  20551.409, 0.1, 160.708, 6.93, 14., 19.9, "", 2.8, 77.91}, 
 {"URY", "South America", "Uruguay", "2020-04-23", 549., 6., 12., 0., 
  158.044, 1.727, 3.455, 0., 14532., 609., 4.183, 0.175, 470., 0.135, 
  "tests performed", 61.11, 3.473727*^6, 19.751, 35.6, 14.655, 10.361, 
  20551.409, 0.1, 160.708, 6.93, 14., 19.9, "", 2.8, 77.91}, 
 {"URY", "South America", "Uruguay", "2020-04-24", 557., 8., 12., 0., 
  160.347, 2.303, 3.455, 0., 15142., 610., 4.359, 0.176, 485., 0.14, 
  "tests performed", 61.11, 3.473727*^6, 19.751, 35.6, 14.655, 10.361, 
  20551.409, 0.1, 160.708, 6.93, 14., 19.9, "", 2.8, 77.91}, 
 {"URY", "South America", "Uruguay", "2020-04-25", 563., 6., 12., 0., 
  162.074, 1.727, 3.455, 0., 15834., 692., 4.558, 0.199, 479., 0.138, 
  "tests performed", 61.11, 3.473727*^6, 19.751, 35.6, 14.655, 10.361, 
  20551.409, 0.1, 160.708, 6.93, 14., 19.9, "", 2.8, 77.91}, 
 {"URY", "South America", "Uruguay", "2020-04-26", 596., 33., 14., 2., 
  171.574, 9.5, 4.03, 0.576, 16496., 662., 4.749, 0.191, 524., 0.151, 
  "tests performed", 61.11, 3.473727*^6, 19.751, 35.6, 14.655, 10.361, 
  20551.409, 0.1, 160.708, 6.93, 14., 19.9, "", 2.8, 77.91}, 
 {"URY", "South America", "Uruguay", "2020-04-27", 606., 10., 15., 1., 
  174.452, 2.879, 4.318, 0.288, 17063., 567., 4.912, 0.163, 565., 0.163, 
  "tests performed", 61.11, 3.473727*^6, 19.751, 35.6, 14.655, 10.361, 
  20551.409, 0.1, 160.708, 6.93, 14., 19.9, "", 2.8, 77.91}, 
 {"URY", "South America", "Uruguay", "2020-04-28", 620., 14., 15., 0., 
  178.483, 4.03, 4.318, 0., 17505., 442., 5.039, 0.127, 587., 0.169, 
  "tests performed", 61.11, 3.473727*^6, 19.751, 35.6, 14.655, 10.361, 
  20551.409, 0.1, 160.708, 6.93, 14., 19.9, "", 2.8, 77.91}, 
 {"URY", "South America", "Uruguay", "2020-04-29", 625., 5., 15., 0., 
  179.922, 1.439, 4.318, 0., 18140., 635., 5.222, 0.183, 602., 0.173, 
  "tests performed", 61.11, 3.473727*^6, 19.751, 35.6, 14.655, 10.361, 
  20551.409, 0.1, 160.708, 6.93, 14., 19.9, "", 2.8, 77.91}, 
 {"URY", "South America", "Uruguay", "2020-04-30", 630., 5., 15., 0., 
  181.361, 1.439, 4.318, 0., 19016., 876., 5.474, 0.252, 641., 0.185, 
  "tests performed", 61.11, 3.473727*^6, 19.751, 35.6, 14.655, 10.361, 
  20551.409, 0.1, 160.708, 6.93, 14., 19.9, "", 2.8, 77.91}, 
 {"URY", "South America", "Uruguay", "2020-05-01", 643., 13., 17., 2., 
  185.104, 3.742, 4.894, 0.576, 19747., 731., 5.685, 0.21, 658., 0.189, 
  "tests performed", 61.11, 3.473727*^6, 19.751, 35.6, 14.655, 10.361, 
  20551.409, 0.1, 160.708, 6.93, 14., 19.9, "", 2.8, 77.91}, 
 {"URY", "South America", "Uruguay", "2020-05-02", 648., 5., 17., 0., 
  186.543, 1.439, 4.894, 0., 20554., 807., 5.917, 0.232, 674., 0.194, 
  "tests performed", 61.11, 3.473727*^6, 19.751, 35.6, 14.655, 10.361, 
  20551.409, 0.1, 160.708, 6.93, 14., 19.9, "", 2.8, 77.91}, 
 {"URY", "South America", "Uruguay", "2020-05-03", 652., 4., 17., 0., 
  187.695, 1.152, 4.894, 0., 21164., 610., 6.093, 0.176, 667., 0.192, 
  "tests performed", 61.11, 3.473727*^6, 19.751, 35.6, 14.655, 10.361, 
  20551.409, 0.1, 160.708, 6.93, 14., 19.9, "", 2.8, 77.91}, 
 {"URY", "South America", "Uruguay", "2020-05-04", 655., 3., 17., 0., 
  188.558, 0.864, 4.894, 0., 21939., 775., 6.316, 0.223, 697., 0.201, 
  "tests performed", 61.11, 3.473727*^6, 19.751, 35.6, 14.655, 10.361, 
  20551.409, 0.1, 160.708, 6.93, 14., 19.9, "", 2.8, 77.91}, 
 {"URY", "South America", "Uruguay", "2020-05-05", 657., 2., 17., 0., 
  189.134, 0.576, 4.894, 0., 22805., 866., 6.565, 0.249, 757., 0.218, 
  "tests performed", 61.11, 3.473727*^6, 19.751, 35.6, 14.655, 10.361, 
  20551.409, 0.1, 160.708, 6.93, 14., 19.9, "", 2.8, 77.91}, 
 {"URY", "South America", "Uruguay", "2020-05-06", 670., 13., 17., 0., 
  192.876, 3.742, 4.894, 0., 23811., 1006., 6.855, 0.29, 810., 0.233, 
  "tests performed", 61.11, 3.473727*^6, 19.751, 35.6, 14.655, 10.361, 
  20551.409, 0.1, 160.708, 6.93, 14., 19.9, "", 2.8, 77.91}, 
 {"URY", "South America", "Uruguay", "2020-05-07", 673., 3., 17., 0., 193.74, 
  0.864, 4.894, 0., 24656., 845., 7.098, 0.243, 806., 0.232, 
  "tests performed", 61.11, 3.473727*^6, 19.751, 35.6, 14.655, 10.361, 
  20551.409, 0.1, 160.708, 6.93, 14., 19.9, "", 2.8, 77.91}, 
 {"URY", "South America", "Uruguay", "2020-05-08", 684., 11., 17., 0., 
  196.907, 3.167, 4.894, 0., 25698., 1042., 7.398, 0.3, 850., 0.245, 
  "tests performed", 61.11, 3.473727*^6, 19.751, 35.6, 14.655, 10.361, 
  20551.409, 0.1, 160.708, 6.93, 14., 19.9, "", 2.8, 77.91}, 
 {"URY", "South America", "Uruguay", "2020-05-09", 694., 10., 18., 1., 
  199.785, 2.879, 5.182, 0.288, 26838., 1140., 7.726, 0.328, 898., 0.259, 
  "tests performed", 61.11, 3.473727*^6, 19.751, 35.6, 14.655, 10.361, 
  20551.409, 0.1, 160.708, 6.93, 14., 19.9, "", 2.8, 77.91}, 
 {"URY", "South America", "Uruguay", "2020-05-10", 702., 8., 18., 0., 
  202.088, 2.303, 5.182, 0., 27461., 623., 7.905, 0.179, 900., 0.259, 
  "tests performed", 61.11, 3.473727*^6, 19.751, 35.6, 14.655, 10.361, 
  20551.409, 0.1, 160.708, 6.93, 14., 19.9, "", 2.8, 77.91}, 
 {"URY", "South America", "Uruguay", "2020-05-11", 707., 5., 19., 1., 
  203.528, 1.439, 5.47, 0.288, 28697., 1236., 8.261, 0.356, 965., 0.278, 
  "tests performed", 61.11, 3.473727*^6, 19.751, 35.6, 14.655, 10.361, 
  20551.409, 0.1, 160.708, 6.93, 14., 19.9, "", 2.8, 77.91}, 
 {"URY", "South America", "Uruguay", "2020-05-12", 711., 4., 19., 0., 
  204.679, 1.152, 5.47, 0., "", "", "", "", 899., 0.259, "tests performed", 
  61.11, 3.473727*^6, 19.751, 35.6, 14.655, 10.361, 20551.409, 0.1, 160.708, 
  6.93, 14., 19.9, "", 2.8, 77.91}, {"URY", "South America", "Uruguay", 
  "2020-05-13", 717., 6., 19., 0., 206.407, 1.727, 5.47, 0., 29500., "", 
  8.492, "", 813., 0.234, "tests performed", 61.11, 3.473727*^6, 19.751, 
  35.6, 14.655, 10.361, 20551.409, 0.1, 160.708, 6.93, 14., 19.9, "", 2.8, 
  77.91}, {"URY", "South America", "Uruguay", "2020-05-14", 719., 2., 19., 
  0., 206.982, 0.576, 5.47, 0., 30209., 709., 8.696, 0.204, 793., 0.228, 
  "tests performed", 61.11, 3.473727*^6, 19.751, 35.6, 14.655, 10.361, 
  20551.409, 0.1, 160.708, 6.93, 14., 19.9, "", 2.8, 77.91}, 
 {"URY", "South America", "Uruguay", "2020-05-15", 724., 5., 19., 0., 
  208.422, 1.439, 5.47, 0., 31209., 1000., 8.984, 0.288, 787., 0.227, 
  "tests performed", 61.11, 3.473727*^6, 19.751, 35.6, 14.655, 10.361, 
  20551.409, 0.1, 160.708, 6.93, 14., 19.9, "", 2.8, 77.91}, 
 {"URY", "South America", "Uruguay", "2020-05-16", 732., 8., 19., 0., 
  210.725, 2.303, 5.47, 0., 32225., 1016., 9.277, 0.292, 770., 0.222, 
  "tests performed", 61.11, 3.473727*^6, 19.751, 35.6, 14.655, 10.361, 
  20551.409, 0.1, 160.708, 6.93, 14., 19.9, "", 2.8, 77.91}, 
 {"URY", "South America", "Uruguay", "2020-05-17", 733., 1., 19., 0., 
  211.013, 0.288, 5.47, 0., 33036., 811., 9.51, 0.233, 796., 0.229, 
  "tests performed", 61.11, 3.473727*^6, 19.751, 35.6, 14.655, 10.361, 
  20551.409, 0.1, 160.708, 6.93, 14., 19.9, "", 2.8, 77.91}, 
 {"URY", "South America", "Uruguay", "2020-05-18", 734., 1., 20., 1., 211.3, 
  0.288, 5.758, 0.288, 33861., 825., 9.748, 0.237, 738., 0.212, 
  "tests performed", 61.11, 3.473727*^6, 19.751, 35.6, 14.655, 10.361, 
  20551.409, 0.1, 160.708, 6.93, 14., 19.9, "", 2.8, 77.91}, 
 {"URY", "South America", "Uruguay", "2020-05-19", 737., 3., 20., 0., 
  212.164, 0.864, 5.758, 0., 34384., 523., 9.898, 0.151, 755., 0.217, 
  "tests performed", 61.11, 3.473727*^6, 19.751, 35.6, 14.655, 10.361, 
  20551.409, 0.1, 160.708, 6.93, 14., 19.9, "", 2.8, 77.91}, 
 {"URY", "South America", "Uruguay", "2020-05-20", 738., 1., 20., 0., 
  212.452, 0.288, 5.758, 0., 34794., 410., 10.016, 0.118, 756., 0.218, 
  "tests performed", 61.11, 3.473727*^6, 19.751, 35.6, 14.655, 10.361, 
  20551.409, 0.1, 160.708, 6.93, 14., 19.9, "", 2.8, 77.91}, 
 {"URY", "South America", "Uruguay", "2020-05-21", 746., 8., 20., 0., 
  214.755, 2.303, 5.758, 0., "", "", "", "", 708., 0.204, "tests performed", 
  61.11, 3.473727*^6, 19.751, 35.6, 14.655, 10.361, 20551.409, 0.1, 160.708, 
  6.93, 14., 19.9, "", 2.8, 77.91}, {"URY", "South America", "Uruguay", 
  "2020-05-22", 749., 3., 20., 0., 215.619, 0.864, 5.758, 0., 35537., "", 
  10.23, "", 618., 0.178, "tests performed", 61.11, 3.473727*^6, 19.751, 
  35.6, 14.655, 10.361, 20551.409, 0.1, 160.708, 6.93, 14., 19.9, "", 2.8, 
  77.91}, {"URY", "South America", "Uruguay", "2020-05-23", 753., 4., 20., 
  0., 216.77, 1.152, 5.758, 0., 37178., 1641., 10.703, 0.472, 708., 0.204, 
  "tests performed", 61.11, 3.473727*^6, 19.751, 35.6, 14.655, 10.361, 
  20551.409, 0.1, 160.708, 6.93, 14., 19.9, "", 2.8, 77.91}, 
 {"URY", "South America", "Uruguay", "2020-05-24", 764., 11., 22., 2., 
  219.937, 3.167, 6.333, 0.576, "", "", "", "", 661., 0.19, 
  "tests performed", 61.11, 3.473727*^6, 19.751, 35.6, 14.655, 10.361, 
  20551.409, 0.1, 160.708, 6.93, 14., 19.9, "", 2.8, 77.91}, 
 {"URY", "South America", "Uruguay", "2020-05-25", 769., 5., 22., 0., 
  221.376, 1.439, 6.333, 0., 38146., "", 10.981, "", 612., 0.176, 
  "tests performed", 61.11, 3.473727*^6, 19.751, 35.6, 14.655, 10.361, 
  20551.409, 0.1, 160.708, 6.93, 14., 19.9, "", 2.8, 77.91}, 
 {"URY", "South America", "Uruguay", "2020-05-26", 787., 18., 22., 0., 
  226.558, 5.182, 6.333, 0., 38695., 549., 11.139, 0.158, 616., 0.177, 
  "tests performed", 61.11, 3.473727*^6, 19.751, 35.6, 14.655, 10.361, 
  20551.409, 0.1, 160.708, 6.93, 14., 19.9, "", 2.8, 77.91}, 
 {"URY", "South America", "Uruguay", "2020-05-27", 789., 2., 22., 0., 
  227.134, 0.576, 6.333, 0., 39469., 774., 11.362, 0.223, 668., 0.192, 
  "tests performed", 61.11, 3.473727*^6, 19.751, 35.6, 14.655, 10.361, 
  20551.409, 0.1, 160.708, 6.93, 14., 19.9, "", 2.8, 77.91}, 
 {"URY", "South America", "Uruguay", "2020-05-28", 803., 14., 22., 0., 
  231.164, 4.03, 6.333, 0., 40229., 760., 11.581, 0.219, 723., 0.208, 
  "tests performed", 61.11, 3.473727*^6, 19.751, 35.6, 14.655, 10.361, 
  20551.409, 0.1, 160.708, 6.93, 14., 19.9, "", 2.8, 77.91}, 
 {"URY", "South America", "Uruguay", "2020-05-29", 811., 8., 22., 0., 
  233.467, 2.303, 6.333, 0., 41469., 1240., 11.938, 0.357, 847., 0.244, 
  "tests performed", 61.11, 3.473727*^6, 19.751, 35.6, 14.655, 10.361, 
  20551.409, 0.1, 160.708, 6.93, 14., 19.9, "", 2.8, 77.91}, 
 {"URY", "South America", "Uruguay", "2020-05-30", 816., 5., 22., 0., 
  234.906, 1.439, 6.333, 0., 42624., 1155., 12.27, 0.332, 778., 0.224, 
  "tests performed", 61.11, 3.473727*^6, 19.751, 35.6, 14.655, 10.361, 
  20551.409, 0.1, 160.708, 6.93, 14., 19.9, "", 2.8, 77.91}, 
 {"URY", "South America", "Uruguay", "2020-05-31", 821., 5., 22., 0., 
  236.346, 1.439, 6.333, 0., 43479., 855., 12.517, 0.246, 831., 0.239, 
  "tests performed", 61.11, 3.473727*^6, 19.751, 35.6, 14.655, 10.361, 
  20551.409, 0.1, 160.708, 6.93, 14., 19.9, "", 2.8, 77.91}, 
 {"URY", "South America", "Uruguay", "2020-06-01", 823., 2., 22., 0., 
  236.921, 0.576, 6.333, 0., "", "", "", "", 836., 0.241, "tests performed", 
  57.41, 3.473727*^6, 19.751, 35.6, 14.655, 10.361, 20551.409, 0.1, 160.708, 
  6.93, 14., 19.9, "", 2.8, 77.91}, {"URY", "South America", "Uruguay", 
  "2020-06-02", 825., 2., 23., 1., 237.497, 0.576, 6.621, 0.288, 44511., "", 
  12.814, "", 831., 0.239, "tests performed", 57.41, 3.473727*^6, 19.751, 
  35.6, 14.655, 10.361, 20551.409, 0.1, 160.708, 6.93, 14., 19.9, "", 2.8, 
  77.91}, {"URY", "South America", "Uruguay", "2020-06-03", 826., 1., 23., 
  0., 237.785, 0.288, 6.621, 0., 45226., 715., 13.019, 0.206, 822., 0.237, 
  "tests performed", 57.41, 3.473727*^6, 19.751, 35.6, 14.655, 10.361, 
  20551.409, 0.1, 160.708, 6.93, 14., 19.9, "", 2.8, 77.91}, 
 {"URY", "South America", "Uruguay", "2020-06-04", 828., 2., 23., 0., 
  238.361, 0.576, 6.621, 0., 45777., 551., 13.178, 0.159, 793., 0.228, 
  "tests performed", 57.41, 3.473727*^6, 19.751, 35.6, 14.655, 10.361, 
  20551.409, 0.1, 160.708, 6.93, 14., 19.9, "", 2.8, 77.91}, 
 {"URY", "South America", "Uruguay", "2020-06-05", 832., 4., 23., 0., 
  239.512, 1.152, 6.621, 0., 46512., 735., 13.39, 0.212, 720., 0.207, 
  "tests performed", 57.41, 3.473727*^6, 19.751, 35.6, 14.655, 10.361, 
  20551.409, 0.1, 160.708, 6.93, 14., 19.9, "", 2.8, 77.91}, 
 {"URY", "South America", "Uruguay", "2020-06-06", 834., 2., 23., 0., 
  240.088, 0.576, 6.621, 0., 47433., 921., 13.655, 0.265, 687., 0.198, 
  "tests performed", 57.41, 3.473727*^6, 19.751, 35.6, 14.655, 10.361, 
  20551.409, 0.1, 160.708, 6.93, 14., 19.9, "", 2.8, 77.91}, 
 {"URY", "South America", "Uruguay", "2020-06-07", 845., 11., 23., 0., 
  243.255, 3.167, 6.621, 0., 48029., 596., 13.826, 0.172, 650., 0.187, 
  "tests performed", 57.41, 3.473727*^6, 19.751, 35.6, 14.655, 10.361, 
  20551.409, 0.1, 160.708, 6.93, 14., 19.9, "", 2.8, 77.91}, 
 {"URY", "South America", "Uruguay", "2020-06-08", 845., 0., 23., 0., 
  243.255, 0., 6.621, 0., 48432., 403., 13.942, 0.116, 634., 0.183, 
  "tests performed", 57.41, 3.473727*^6, 19.751, 35.6, 14.655, 10.361, 
  20551.409, 0.1, 160.708, 6.93, 14., 19.9, "", 2.8, 77.91}, 
 {"URY", "South America", "Uruguay", "2020-06-09", 845., 0., 23., 0., 
  243.255, 0., 6.621, 0., 48896., 464., 14.076, 0.134, 626., 0.18, 
  "tests performed", 57.41, 3.473727*^6, 19.751, 35.6, 14.655, 10.361, 
  20551.409, 0.1, 160.708, 6.93, 14., 19.9, "", 2.8, 77.91}, 
 {"URY", "South America", "Uruguay", "2020-06-10", 846., 1., 23., 0., 
  243.542, 0.288, 6.621, 0., 49653., 757., 14.294, 0.218, 632., 0.182, 
  "tests performed", 57.41, 3.473727*^6, 19.751, 35.6, 14.655, 10.361, 
  20551.409, 0.1, 160.708, 6.93, 14., 19.9, "", 2.8, 77.91}, 
 {"URY", "South America", "Uruguay", "2020-06-11", 847., 1., 23., 0., 243.83, 
  0.288, 6.621, 0., 50473., 820., 14.53, 0.236, 671., 0.193, 
  "tests performed", 57.41, 3.473727*^6, 19.751, 35.6, 14.655, 10.361, 
  20551.409, 0.1, 160.708, 6.93, 14., 19.9, "", 2.8, 77.91}, 
 {"URY", "South America", "Uruguay", "2020-06-12", 847., 0., 23., 0., 243.83, 
  0., 6.621, 0., 51313., 840., 14.772, 0.242, 686., 0.197, "tests performed", 
  57.41, 3.473727*^6, 19.751, 35.6, 14.655, 10.361, 20551.409, 0.1, 160.708, 
  6.93, 14., 19.9, "", 2.8, 77.91}, {"URY", "South America", "Uruguay", 
  "2020-06-13", 847., 0., 23., 0., 243.83, 0., 6.621, 0., 52078., 765., 
  14.992, 0.22, 664., 0.191, "tests performed", 57.41, 3.473727*^6, 19.751, 
  35.6, 14.655, 10.361, 20551.409, 0.1, 160.708, 6.93, 14., 19.9, "", 2.8, 
  77.91}, {"URY", "South America", "Uruguay", "2020-06-14", 847., 0., 23., 
  0., 243.83, 0., 6.621, 0., 52862., 784., 15.218, 0.226, 690., 0.199, 
  "tests performed", 57.41, 3.473727*^6, 19.751, 35.6, 14.655, 10.361, 
  20551.409, 0.1, 160.708, 6.93, 14., 19.9, "", 2.8, 77.91}, 
 {"URY", "South America", "Uruguay", "2020-06-15", 848., 1., 23., 0., 
  244.118, 0.288, 6.621, 0., 53265., 403., 15.334, 0.116, 690., 0.199, 
  "tests performed", 57.41, 3.473727*^6, 19.751, 35.6, 14.655, 10.361, 
  20551.409, 0.1, 160.708, 6.93, 14., 19.9, "", 2.8, 77.91}, 
 {"URY", "South America", "Uruguay", "2020-06-16", 848., 0., 23., 0., 
  244.118, 0., 6.621, 0., 53725., 460., 15.466, 0.132, 690., 0.199, 
  "tests performed", 57.41, 3.473727*^6, 19.751, 35.6, 14.655, 10.361, 
  20551.409, 0.1, 160.708, 6.93, 14., 19.9, "", 2.8, 77.91}, 
 {"URY", "South America", "Uruguay", "2020-06-17", 849., 1., 24., 1., 
  244.406, 0.288, 6.909, 0.288, 54486., 761., 15.685, 0.219, 690., 0.199, 
  "tests performed", 57.41, 3.473727*^6, 19.751, 35.6, 14.655, 10.361, 
  20551.409, 0.1, 160.708, 6.93, 14., 19.9, "", 2.8, 77.91}, 
 {"URY", "South America", "Uruguay", "2020-06-18", 849., 0., 24., 0., 
  244.406, 0., 6.909, 0., 55896., 1410., 16.091, 0.406, 775., 0.223, 
  "tests performed", 57.41, 3.473727*^6, 19.751, 35.6, 14.655, 10.361, 
  20551.409, 0.1, 160.708, 6.93, 14., 19.9, "", 2.8, 77.91}, 
 {"URY", "South America", "Uruguay", "2020-06-19", 850., 1., 24., 0., 
  244.694, 0.288, 6.909, 0., 56234., 338., 16.188, 0.097, 703., 0.202, 
  "tests performed", 57.41, 3.473727*^6, 19.751, 35.6, 14.655, 10.361, 
  20551.409, 0.1, 160.708, 6.93, 14., 19.9, "", 2.8, 77.91}, 
 {"URY", "South America", "Uruguay", "2020-06-20", 853., 3., 24., 0., 
  245.558, 0.864, 6.909, 0., 56877., 643., 16.373, 0.185, 686., 0.197, 
  "tests performed", 57.41, 3.473727*^6, 19.751, 35.6, 14.655, 10.361, 
  20551.409, 0.1, 160.708, 6.93, 14., 19.9, "", 2.8, 77.91}, 
 {"URY", "South America", "Uruguay", "2020-06-21", 859., 6., 25., 1., 
  247.285, 1.727, 7.197, 0.288, 57289., 412., 16.492, 0.119, 632., 0.182, 
  "tests performed", 57.41, 3.473727*^6, 19.751, 35.6, 14.655, 10.361, 
  20551.409, 0.1, 160.708, 6.93, 14., 19.9, "", 2.8, 77.91}, 
 {"URY", "South America", "Uruguay", "2020-06-22", 876., 17., 25., 0., 
  252.179, 4.894, 7.197, 0., 57687., 398., 16.607, 0.115, 632., 0.182, 
  "tests performed", 57.41, 3.473727*^6, 19.751, 35.6, 14.655, 10.361, 
  20551.409, 0.1, 160.708, 6.93, 14., 19.9, "", 2.8, 77.91}, 
 {"URY", "South America", "Uruguay", "2020-06-23", 882., 6., 25., 0., 
  253.906, 1.727, 7.197, 0., 58845., 1158., 16.94, 0.333, 731., 0.21, 
  "tests performed", 57.41, 3.473727*^6, 19.751, 35.6, 14.655, 10.361, 
  20551.409, 0.1, 160.708, 6.93, 14., 19.9, "", 2.8, 77.91}, 
 {"URY", "South America", "Uruguay", "2020-06-24", 885., 3., 25., 0., 254.77, 
  0.864, 7.197, 0., 60318., 1473., 17.364, 0.424, 833., 0.24, 
  "tests performed", 57.41, 3.473727*^6, 19.751, 35.6, 14.655, 10.361, 
  20551.409, 0.1, 160.708, 6.93, 14., 19.9, "", 2.8, 77.91}, 
 {"URY", "South America", "Uruguay", "2020-06-25", 902., 17., 26., 1., 
  259.663, 4.894, 7.485, 0.288, 61608., 1290., 17.735, 0.371, 816., 0.235, 
  "tests performed", 57.41, 3.473727*^6, 19.751, 35.6, 14.655, 10.361, 
  20551.409, 0.1, 160.708, 6.93, 14., 19.9, "", 2.8, 77.91}, 
 {"URY", "South America", "Uruguay", "2020-06-26", 907., 5., 26., 0., 
  261.103, 1.439, 7.485, 0., 62765., 1157., 18.068, 0.333, 933., 0.269, 
  "tests performed", 57.41, 3.473727*^6, 19.751, 35.6, 14.655, 10.361, 
  20551.409, 0.1, 160.708, 6.93, 14., 19.9, "", 2.8, 77.91}, 
 {"URY", "South America", "Uruguay", "2020-06-27", 919., 12., 26., 0., 
  264.557, 3.455, 7.485, 0., 64183., 1418., 18.477, 0.408, 1044., 0.301, 
  "tests performed", 46.3, 3.473727*^6, 19.751, 35.6, 14.655, 10.361, 
  20551.409, 0.1, 160.708, 6.93, 14., 19.9, "", 2.8, 77.91}, 
 {"URY", "South America", "Uruguay", "2020-06-28", 924., 5., 26., 0., 
  265.997, 1.439, 7.485, 0., 64586., 403., 18.593, 0.116, 1042., 0.3, 
  "tests performed", 46.3, 3.473727*^6, 19.751, 35.6, 14.655, 10.361, 
  20551.409, 0.1, 160.708, 6.93, 14., 19.9, "", 2.8, 77.91}, 
 {"URY", "South America", "Uruguay", "2020-06-29", 929., 5., 27., 1., 
  267.436, 1.439, 7.773, 0.288, 65626., 1040., 18.892, 0.299, 1134., 0.326, 
  "tests performed", 46.3, 3.473727*^6, 19.751, 35.6, 14.655, 10.361, 
  20551.409, 0.1, 160.708, 6.93, 14., 19.9, "", 2.8, 77.91}, 
 {"URY", "South America", "Uruguay", "2020-06-30", 932., 3., 27., 0., 268.3, 
  0.864, 7.773, 0., 66300., 674., 19.086, 0.194, 1065., 0.307, 
  "tests performed", "", 3.473727*^6, 19.751, 35.6, 14.655, 10.361, 
  20551.409, 0.1, 160.708, 6.93, 14., 19.9, "", 2.8, 77.91}, 
 {"URY", "South America", "Uruguay", "2020-07-01", 936., 4., 27., 0., 
  269.451, 1.152, 7.773, 0., "", "", "", "", 1008., 0.29, "tests performed", 
  "", 3.473727*^6, 19.751, 35.6, 14.655, 10.361, 20551.409, 0.1, 160.708, 
  6.93, 14., 19.9, "", 2.8, 77.91}, {"URY", "South America", "Uruguay", 
  "2020-07-02", 943., 7., 28., 1., 271.466, 2.015, 8.061, 0.288, 68449., "", 
  19.705, "", 977., 0.281, "tests performed", "", 3.473727*^6, 19.751, 35.6, 
  14.655, 10.361, 20551.409, 0.1, 160.708, 6.93, 14., 19.9, "", 2.8, 77.91}, 
 {"URY", "South America", "Uruguay", "2020-07-03", 947., 4., 28., 0., 
  272.618, 1.152, 8.061, 0., "", "", "", "", 959., 0.276, "tests performed", 
  "", 3.473727*^6, 19.751, 35.6, 14.655, 10.361, 20551.409, 0.1, 160.708, 
  6.93, 14., 19.9, "", 2.8, 77.91}, {"URY", "South America", "Uruguay", 
  "2020-07-04", 952., 5., 28., 0., 274.057, 1.439, 8.061, 0., "", "", "", "", 
  903., 0.26, "tests performed", "", 3.473727*^6, 19.751, 35.6, 14.655, 
  10.361, 20551.409, 0.1, 160.708, 6.93, 14., 19.9, "", 2.8, 77.91}, 
 {"URY", "South America", "Uruguay", "2020-07-05", 955., 3., 28., 0., 
  274.921, 0.864, 8.061, 0., "", "", "", "", 992., 0.286, "tests performed", 
  "", 3.473727*^6, 19.751, 35.6, 14.655, 10.361, 20551.409, 0.1, 160.708, 
  6.93, 14., 19.9, "", 2.8, 77.91}, {"URY", "South America", "Uruguay", 
  "2020-07-06", 956., 1., 28., 0., 275.209, 0.288, 8.061, 0., 72553., "", 
  20.886, "", 990., 0.285, "tests performed", "", 3.473727*^6, 19.751, 35.6, 
  14.655, 10.361, 20551.409, 0.1, 160.708, 6.93, 14., 19.9, "", 2.8, 77.91}, 
 {"URY", "South America", "Uruguay", "2020-07-07", 960., 4., 29., 1., 276.36, 
  1.152, 8.348, 0.288, "", "", "", "", "", "", "", "", 3.473727*^6, 19.751, 
  35.6, 14.655, 10.361, 20551.409, 0.1, 160.708, 6.93, 14., 19.9, "", 2.8, 
  77.91}, {"URY", "South America", "Uruguay", "2020-07-08", 965., 5., 29., 
  0., 277.8, 1.439, 8.348, 0., "", "", "", "", "", "", "", "", 3.473727*^6, 
  19.751, 35.6, 14.655, 10.361, 20551.409, 0.1, 160.708, 6.93, 14., 19.9, "", 
  2.8, 77.91}, {"UZB", "Asia", "Uzbekistan", "2020-03-16", 6., 6., 0., 0., 
  0.179, 0.179, 0., 0., "", "", "", "", "", "", "", 60.19, 3.3469199*^7, 
  76.134, 28.2, 4.469, 2.873, 6253.104, "", 724.417, 7.57, 1.3, 24.7, "", 4., 
  71.72}, {"UZB", "Asia", "Uzbekistan", "2020-03-17", 8., 2., 0., 0., 0.239, 
  0.06, 0., 0., "", "", "", "", "", "", "", 60.19, 3.3469199*^7, 76.134, 
  28.2, 4.469, 2.873, 6253.104, "", 724.417, 7.57, 1.3, 24.7, "", 4., 71.72}, 
 {"UZB", "Asia", "Uzbekistan", "2020-03-18", 16., 8., 0., 0., 0.478, 0.239, 
  0., 0., "", "", "", "", "", "", "", 60.19, 3.3469199*^7, 76.134, 28.2, 
  4.469, 2.873, 6253.104, "", 724.417, 7.57, 1.3, 24.7, "", 4., 71.72}, 
 {"UZB", "Asia", "Uzbekistan", "2020-03-19", 23., 7., 0., 0., 0.687, 0.209, 
  0., 0., "", "", "", "", "", "", "", 60.19, 3.3469199*^7, 76.134, 28.2, 
  4.469, 2.873, 6253.104, "", 724.417, 7.57, 1.3, 24.7, "", 4., 71.72}, 
 {"UZB", "Asia", "Uzbekistan", "2020-03-20", 23., 0., 0., 0., 0.687, 0., 0., 
  0., "", "", "", "", "", "", "", 60.19, 3.3469199*^7, 76.134, 28.2, 4.469, 
  2.873, 6253.104, "", 724.417, 7.57, 1.3, 24.7, "", 4., 71.72}, 
 {"UZB", "Asia", "Uzbekistan", "2020-03-21", 33., 10., 0., 0., 0.986, 0.299, 
  0., 0., "", "", "", "", "", "", "", 63.89, 3.3469199*^7, 76.134, 28.2, 
  4.469, 2.873, 6253.104, "", 724.417, 7.57, 1.3, 24.7, "", 4., 71.72}, 
 {"UZB", "Asia", "Uzbekistan", "2020-03-22", 33., 0., 0., 0., 0.986, 0., 0., 
  0., "", "", "", "", "", "", "", 63.89, 3.3469199*^7, 76.134, 28.2, 4.469, 
  2.873, 6253.104, "", 724.417, 7.57, 1.3, 24.7, "", 4., 71.72}, 
 {"UZB", "Asia", "Uzbekistan", "2020-03-23", 46., 13., 0., 0., 1.374, 0.388, 
  0., 0., "", "", "", "", "", "", "", 72.22, 3.3469199*^7, 76.134, 28.2, 
  4.469, 2.873, 6253.104, "", 724.417, 7.57, 1.3, 24.7, "", 4., 71.72}, 
 {"UZB", "Asia", "Uzbekistan", "2020-03-24", 49., 3., 0., 0., 1.464, 0.09, 
  0., 0., "", "", "", "", "", "", "", 80.56, 3.3469199*^7, 76.134, 28.2, 
  4.469, 2.873, 6253.104, "", 724.417, 7.57, 1.3, 24.7, "", 4., 71.72}, 
 {"UZB", "Asia", "Uzbekistan", "2020-03-25", 55., 6., 0., 0., 1.643, 0.179, 
  0., 0., "", "", "", "", "", "", "", 80.56, 3.3469199*^7, 76.134, 28.2, 
  4.469, 2.873, 6253.104, "", 724.417, 7.57, 1.3, 24.7, "", 4., 71.72}, 
 {"UZB", "Asia", "Uzbekistan", "2020-03-26", 65., 10., 0., 0., 1.942, 0.299, 
  0., 0., "", "", "", "", "", "", "", 80.56, 3.3469199*^7, 76.134, 28.2, 
  4.469, 2.873, 6253.104, "", 724.417, 7.57, 1.3, 24.7, "", 4., 71.72}, 
 {"UZB", "Asia", "Uzbekistan", "2020-03-27", 83., 18., 0., 0., 2.48, 0.538, 
  0., 0., "", "", "", "", "", "", "", 90.74, 3.3469199*^7, 76.134, 28.2, 
  4.469, 2.873, 6253.104, "", 724.417, 7.57, 1.3, 24.7, "", 4., 71.72}, 
 {"UZB", "Asia", "Uzbekistan", "2020-03-28", 104., 21., 0., 0., 3.107, 0.627, 
  0., 0., "", "", "", "", "", "", "", 90.74, 3.3469199*^7, 76.134, 28.2, 
  4.469, 2.873, 6253.104, "", 724.417, 7.57, 1.3, 24.7, "", 4., 71.72}, 
 {"UZB", "Asia", "Uzbekistan", "2020-03-29", 133., 29., 1., 1., 3.974, 0.866, 
  0.03, 0.03, "", "", "", "", "", "", "", 90.74, 3.3469199*^7, 76.134, 28.2, 
  4.469, 2.873, 6253.104, "", 724.417, 7.57, 1.3, 24.7, "", 4., 71.72}, 
 {"UZB", "Asia", "Uzbekistan", "2020-03-30", 145., 12., 1., 0., 4.332, 0.359, 
  0.03, 0., "", "", "", "", "", "", "", 90.74, 3.3469199*^7, 76.134, 28.2, 
  4.469, 2.873, 6253.104, "", 724.417, 7.57, 1.3, 24.7, "", 4., 71.72}, 
 {"UZB", "Asia", "Uzbekistan", "2020-03-31", 149., 4., 2., 1., 4.452, 0.12, 
  0.06, 0.03, "", "", "", "", "", "", "", 90.74, 3.3469199*^7, 76.134, 28.2, 
  4.469, 2.873, 6253.104, "", 724.417, 7.57, 1.3, 24.7, "", 4., 71.72}, 
 {"UZB", "Asia", "Uzbekistan", "2020-04-01", 173., 24., 2., 0., 5.169, 0.717, 
  0.06, 0., "", "", "", "", "", "", "", 90.74, 3.3469199*^7, 76.134, 28.2, 
  4.469, 2.873, 6253.104, "", 724.417, 7.57, 1.3, 24.7, "", 4., 71.72}, 
 {"UZB", "Asia", "Uzbekistan", "2020-04-02", 187., 14., 2., 0., 5.587, 0.418, 
  0.06, 0., "", "", "", "", "", "", "", 90.74, 3.3469199*^7, 76.134, 28.2, 
  4.469, 2.873, 6253.104, "", 724.417, 7.57, 1.3, 24.7, "", 4., 71.72}, 
 {"UZB", "Asia", "Uzbekistan", "2020-04-03", 190., 3., 2., 0., 5.677, 0.09, 
  0.06, 0., "", "", "", "", "", "", "", 90.74, 3.3469199*^7, 76.134, 28.2, 
  4.469, 2.873, 6253.104, "", 724.417, 7.57, 1.3, 24.7, "", 4., 71.72}, 
 {"UZB", "Asia", "Uzbekistan", "2020-04-04", 227., 37., 2., 0., 6.782, 1.105, 
  0.06, 0., "", "", "", "", "", "", "", 90.74, 3.3469199*^7, 76.134, 28.2, 
  4.469, 2.873, 6253.104, "", 724.417, 7.57, 1.3, 24.7, "", 4., 71.72}, 
 {"UZB", "Asia", "Uzbekistan", "2020-04-05", 266., 39., 2., 0., 7.948, 1.165, 
  0.06, 0., "", "", "", "", "", "", "", 90.74, 3.3469199*^7, 76.134, 28.2, 
  4.469, 2.873, 6253.104, "", 724.417, 7.57, 1.3, 24.7, "", 4., 71.72}, 
 {"UZB", "Asia", "Uzbekistan", "2020-04-06", 342., 76., 2., 0., 10.218, 
  2.271, 0.06, 0., "", "", "", "", "", "", "", 90.74, 3.3469199*^7, 76.134, 
  28.2, 4.469, 2.873, 6253.104, "", 724.417, 7.57, 1.3, 24.7, "", 4., 71.72}, 
 {"UZB", "Asia", "Uzbekistan", "2020-04-07", 397., 55., 2., 0., 11.862, 
  1.643, 0.06, 0., "", "", "", "", "", "", "", 90.74, 3.3469199*^7, 76.134, 
  28.2, 4.469, 2.873, 6253.104, "", 724.417, 7.57, 1.3, 24.7, "", 4., 71.72}, 
 {"UZB", "Asia", "Uzbekistan", "2020-04-08", 504., 107., 2., 0., 15.059, 
  3.197, 0.06, 0., "", "", "", "", "", "", "", 90.74, 3.3469199*^7, 76.134, 
  28.2, 4.469, 2.873, 6253.104, "", 724.417, 7.57, 1.3, 24.7, "", 4., 71.72}, 
 {"UZB", "Asia", "Uzbekistan", "2020-04-09", 555., 51., 3., 1., 16.582, 
  1.524, 0.09, 0.03, "", "", "", "", "", "", "", 90.74, 3.3469199*^7, 76.134, 
  28.2, 4.469, 2.873, 6253.104, "", 724.417, 7.57, 1.3, 24.7, "", 4., 71.72}, 
 {"UZB", "Asia", "Uzbekistan", "2020-04-10", 582., 27., 3., 0., 17.389, 
  0.807, 0.09, 0., "", "", "", "", "", "", "", 90.74, 3.3469199*^7, 76.134, 
  28.2, 4.469, 2.873, 6253.104, "", 724.417, 7.57, 1.3, 24.7, "", 4., 71.72}, 
 {"UZB", "Asia", "Uzbekistan", "2020-04-11", 624., 42., 3., 0., 18.644, 
  1.255, 0.09, 0., "", "", "", "", "", "", "", 90.74, 3.3469199*^7, 76.134, 
  28.2, 4.469, 2.873, 6253.104, "", 724.417, 7.57, 1.3, 24.7, "", 4., 71.72}, 
 {"UZB", "Asia", "Uzbekistan", "2020-04-12", 796., 172., 4., 1., 23.783, 
  5.139, 0.12, 0.03, "", "", "", "", "", "", "", 90.74, 3.3469199*^7, 76.134, 
  28.2, 4.469, 2.873, 6253.104, "", 724.417, 7.57, 1.3, 24.7, "", 4., 71.72}, 
 {"UZB", "Asia", "Uzbekistan", "2020-04-13", 865., 69., 4., 0., 25.845, 
  2.062, 0.12, 0., "", "", "", "", "", "", "", 90.74, 3.3469199*^7, 76.134, 
  28.2, 4.469, 2.873, 6253.104, "", 724.417, 7.57, 1.3, 24.7, "", 4., 71.72}, 
 {"UZB", "Asia", "Uzbekistan", "2020-04-14", 998., 133., 4., 0., 29.818, 
  3.974, 0.12, 0., "", "", "", "", "", "", "", 90.74, 3.3469199*^7, 76.134, 
  28.2, 4.469, 2.873, 6253.104, "", 724.417, 7.57, 1.3, 24.7, "", 4., 71.72}, 
 {"UZB", "Asia", "Uzbekistan", "2020-04-15", 1165., 167., 4., 0., 34.808, 
  4.99, 0.12, 0., "", "", "", "", "", "", "", 90.74, 3.3469199*^7, 76.134, 
  28.2, 4.469, 2.873, 6253.104, "", 724.417, 7.57, 1.3, 24.7, "", 4., 71.72}, 
 {"UZB", "Asia", "Uzbekistan", "2020-04-16", 1302., 137., 4., 0., 38.901, 
  4.093, 0.12, 0., "", "", "", "", "", "", "", 90.74, 3.3469199*^7, 76.134, 
  28.2, 4.469, 2.873, 6253.104, "", 724.417, 7.57, 1.3, 24.7, "", 4., 71.72}, 
 {"UZB", "Asia", "Uzbekistan", "2020-04-17", 1380., 78., 4., 0., 41.232, 
  2.331, 0.12, 0., "", "", "", "", "", "", "", 90.74, 3.3469199*^7, 76.134, 
  28.2, 4.469, 2.873, 6253.104, "", 724.417, 7.57, 1.3, 24.7, "", 4., 71.72}, 
 {"UZB", "Asia", "Uzbekistan", "2020-04-18", 1450., 70., 4., 0., 43.323, 
  2.091, 0.12, 0., "", "", "", "", "", "", "", 90.74, 3.3469199*^7, 76.134, 
  28.2, 4.469, 2.873, 6253.104, "", 724.417, 7.57, 1.3, 24.7, "", 4., 71.72}, 
 {"UZB", "Asia", "Uzbekistan", "2020-04-19", 1495., 45., 5., 1., 44.668, 
  1.345, 0.149, 0.03, "", "", "", "", "", "", "", 90.74, 3.3469199*^7, 
  76.134, 28.2, 4.469, 2.873, 6253.104, "", 724.417, 7.57, 1.3, 24.7, "", 4., 
  71.72}, {"UZB", "Asia", "Uzbekistan", "2020-04-20", 1565., 70., 5., 0., 
  46.759, 2.091, 0.149, 0., "", "", "", "", "", "", "", 90.74, 3.3469199*^7, 
  76.134, 28.2, 4.469, 2.873, 6253.104, "", 724.417, 7.57, 1.3, 24.7, "", 4., 
  71.72}, {"UZB", "Asia", "Uzbekistan", "2020-04-21", 1657., 92., 5., 0., 
  49.508, 2.749, 0.149, 0., "", "", "", "", "", "", "", 90.74, 3.3469199*^7, 
  76.134, 28.2, 4.469, 2.873, 6253.104, "", 724.417, 7.57, 1.3, 24.7, "", 4., 
  71.72}, {"UZB", "Asia", "Uzbekistan", "2020-04-22", 1692., 35., 6., 1., 
  50.554, 1.046, 0.179, 0.03, "", "", "", "", "", "", "", 90.74, 
  3.3469199*^7, 76.134, 28.2, 4.469, 2.873, 6253.104, "", 724.417, 7.57, 1.3, 
  24.7, "", 4., 71.72}, {"UZB", "Asia", "Uzbekistan", "2020-04-23", 1716., 
  24., 7., 1., 51.271, 0.717, 0.209, 0.03, "", "", "", "", "", "", "", 90.74, 
  3.3469199*^7, 76.134, 28.2, 4.469, 2.873, 6253.104, "", 724.417, 7.57, 1.3, 
  24.7, "", 4., 71.72}, {"UZB", "Asia", "Uzbekistan", "2020-04-24", 1778., 
  62., 7., 0., 53.123, 1.852, 0.209, 0., "", "", "", "", "", "", "", 90.74, 
  3.3469199*^7, 76.134, 28.2, 4.469, 2.873, 6253.104, "", 724.417, 7.57, 1.3, 
  24.7, "", 4., 71.72}, {"UZB", "Asia", "Uzbekistan", "2020-04-25", 1836., 
  58., 8., 1., 54.856, 1.733, 0.239, 0.03, "", "", "", "", "", "", "", 90.74, 
  3.3469199*^7, 76.134, 28.2, 4.469, 2.873, 6253.104, "", 724.417, 7.57, 1.3, 
  24.7, "", 4., 71.72}, {"UZB", "Asia", "Uzbekistan", "2020-04-26", 1865., 
  29., 8., 0., 55.723, 0.866, 0.239, 0., "", "", "", "", "", "", "", 90.74, 
  3.3469199*^7, 76.134, 28.2, 4.469, 2.873, 6253.104, "", 724.417, 7.57, 1.3, 
  24.7, "", 4., 71.72}, {"UZB", "Asia", "Uzbekistan", "2020-04-27", 1887., 
  22., 8., 0., 56.38, 0.657, 0.239, 0., "", "", "", "", "", "", "", 90.74, 
  3.3469199*^7, 76.134, 28.2, 4.469, 2.873, 6253.104, "", 724.417, 7.57, 1.3, 
  24.7, "", 4., 71.72}, {"UZB", "Asia", "Uzbekistan", "2020-04-28", 1904., 
  17., 8., 0., 56.888, 0.508, 0.239, 0., "", "", "", "", "", "", "", 96.3, 
  3.3469199*^7, 76.134, 28.2, 4.469, 2.873, 6253.104, "", 724.417, 7.57, 1.3, 
  24.7, "", 4., 71.72}, {"UZB", "Asia", "Uzbekistan", "2020-04-29", 1939., 
  35., 8., 0., 57.934, 1.046, 0.239, 0., "", "", "", "", "", "", "", 96.3, 
  3.3469199*^7, 76.134, 28.2, 4.469, 2.873, 6253.104, "", 724.417, 7.57, 1.3, 
  24.7, "", 4., 71.72}, {"UZB", "Asia", "Uzbekistan", "2020-04-30", 2002., 
  63., 9., 1., 59.816, 1.882, 0.269, 0.03, "", "", "", "", "", "", "", 96.3, 
  3.3469199*^7, 76.134, 28.2, 4.469, 2.873, 6253.104, "", 724.417, 7.57, 1.3, 
  24.7, "", 4., 71.72}, {"UZB", "Asia", "Uzbekistan", "2020-05-01", 2046., 
  44., 9., 0., 61.131, 1.315, 0.269, 0., "", "", "", "", "", "", "", 96.3, 
  3.3469199*^7, 76.134, 28.2, 4.469, 2.873, 6253.104, "", 724.417, 7.57, 1.3, 
  24.7, "", 4., 71.72}, {"UZB", "Asia", "Uzbekistan", "2020-05-02", 2094., 
  48., 9., 0., 62.565, 1.434, 0.269, 0., "", "", "", "", "", "", "", 96.3, 
  3.3469199*^7, 76.134, 28.2, 4.469, 2.873, 6253.104, "", 724.417, 7.57, 1.3, 
  24.7, "", 4., 71.72}, {"UZB", "Asia", "Uzbekistan", "2020-05-03", 2127., 
  33., 9., 0., 63.551, 0.986, 0.269, 0., "", "", "", "", "", "", "", 96.3, 
  3.3469199*^7, 76.134, 28.2, 4.469, 2.873, 6253.104, "", 724.417, 7.57, 1.3, 
  24.7, "", 4., 71.72}, {"UZB", "Asia", "Uzbekistan", "2020-05-04", 2149., 
  22., 10., 1., 64.208, 0.657, 0.299, 0.03, "", "", "", "", "", "", "", 96.3, 
  3.3469199*^7, 76.134, 28.2, 4.469, 2.873, 6253.104, "", 724.417, 7.57, 1.3, 
  24.7, "", 4., 71.72}, {"UZB", "Asia", "Uzbekistan", "2020-05-05", 2189., 
  40., 10., 0., 65.403, 1.195, 0.299, 0., "", "", "", "", "", "", "", 96.3, 
  3.3469199*^7, 76.134, 28.2, 4.469, 2.873, 6253.104, "", 724.417, 7.57, 1.3, 
  24.7, "", 4., 71.72}, {"UZB", "Asia", "Uzbekistan", "2020-05-06", 2207., 
  18., 10., 0., 65.941, 0.538, 0.299, 0., "", "", "", "", "", "", "", 96.3, 
  3.3469199*^7, 76.134, 28.2, 4.469, 2.873, 6253.104, "", 724.417, 7.57, 1.3, 
  24.7, "", 4., 71.72}, {"UZB", "Asia", "Uzbekistan", "2020-05-07", 2233., 
  26., 10., 0., 66.718, 0.777, 0.299, 0., "", "", "", "", "", "", "", 96.3, 
  3.3469199*^7, 76.134, 28.2, 4.469, 2.873, 6253.104, "", 724.417, 7.57, 1.3, 
  24.7, "", 4., 71.72}, {"UZB", "Asia", "Uzbekistan", "2020-05-08", 2298., 
  65., 10., 0., 68.66, 1.942, 0.299, 0., "", "", "", "", "", "", "", 88.89, 
  3.3469199*^7, 76.134, 28.2, 4.469, 2.873, 6253.104, "", 724.417, 7.57, 1.3, 
  24.7, "", 4., 71.72}, {"UZB", "Asia", "Uzbekistan", "2020-05-09", 2336., 
  38., 10., 0., 69.796, 1.135, 0.299, 0., "", "", "", "", "", "", "", 88.89, 
  3.3469199*^7, 76.134, 28.2, 4.469, 2.873, 6253.104, "", 724.417, 7.57, 1.3, 
  24.7, "", 4., 71.72}, {"UZB", "Asia", "Uzbekistan", "2020-05-10", 2387., 
  51., 10., 0., 71.319, 1.524, 0.299, 0., "", "", "", "", "", "", "", 88.89, 
  3.3469199*^7, 76.134, 28.2, 4.469, 2.873, 6253.104, "", 724.417, 7.57, 1.3, 
  24.7, "", 4., 71.72}, {"UZB", "Asia", "Uzbekistan", "2020-05-11", 2418., 
  31., 10., 0., 72.246, 0.926, 0.299, 0., "", "", "", "", "", "", "", 88.89, 
  3.3469199*^7, 76.134, 28.2, 4.469, 2.873, 6253.104, "", 724.417, 7.57, 1.3, 
  24.7, "", 4., 71.72}, {"UZB", "Asia", "Uzbekistan", "2020-05-12", 2509., 
  91., 10., 0., 74.964, 2.719, 0.299, 0., "", "", "", "", "", "", "", 88.89, 
  3.3469199*^7, 76.134, 28.2, 4.469, 2.873, 6253.104, "", 724.417, 7.57, 1.3, 
  24.7, "", 4., 71.72}, {"UZB", "Asia", "Uzbekistan", "2020-05-13", 2547., 
  38., 10., 0., 76.1, 1.135, 0.299, 0., "", "", "", "", "", "", "", 88.89, 
  3.3469199*^7, 76.134, 28.2, 4.469, 2.873, 6253.104, "", 724.417, 7.57, 1.3, 
  24.7, "", 4., 71.72}, {"UZB", "Asia", "Uzbekistan", "2020-05-14", 2612., 
  65., 11., 1., 78.042, 1.942, 0.329, 0.03, "", "", "", "", "", "", "", 
  88.89, 3.3469199*^7, 76.134, 28.2, 4.469, 2.873, 6253.104, "", 724.417, 
  7.57, 1.3, 24.7, "", 4., 71.72}, {"UZB", "Asia", "Uzbekistan", 
  "2020-05-15", 2645., 33., 11., 0., 79.028, 0.986, 0.329, 0., "", "", "", 
  "", "", "", "", 88.89, 3.3469199*^7, 76.134, 28.2, 4.469, 2.873, 6253.104, 
  "", 724.417, 7.57, 1.3, 24.7, "", 4., 71.72}, 
 {"UZB", "Asia", "Uzbekistan", "2020-05-16", 2691., 46., 11., 0., 80.402, 
  1.374, 0.329, 0., "", "", "", "", "", "", "", 88.89, 3.3469199*^7, 76.134, 
  28.2, 4.469, 2.873, 6253.104, "", 724.417, 7.57, 1.3, 24.7, "", 4., 71.72}, 
 {"UZB", "Asia", "Uzbekistan", "2020-05-17", 2741., 50., 11., 0., 81.896, 
  1.494, 0.329, 0., "", "", "", "", "", "", "", 88.89, 3.3469199*^7, 76.134, 
  28.2, 4.469, 2.873, 6253.104, "", 724.417, 7.57, 1.3, 24.7, "", 4., 71.72}, 
 {"UZB", "Asia", "Uzbekistan", "2020-05-18", 2753., 12., 12., 1., 82.255, 
  0.359, 0.359, 0.03, "", "", "", "", "", "", "", 86.11, 3.3469199*^7, 
  76.134, 28.2, 4.469, 2.873, 6253.104, "", 724.417, 7.57, 1.3, 24.7, "", 4., 
  71.72}, {"UZB", "Asia", "Uzbekistan", "2020-05-19", 2802., 49., 13., 1., 
  83.719, 1.464, 0.388, 0.03, "", "", "", "", "", "", "", 86.11, 
  3.3469199*^7, 76.134, 28.2, 4.469, 2.873, 6253.104, "", 724.417, 7.57, 1.3, 
  24.7, "", 4., 71.72}, {"UZB", "Asia", "Uzbekistan", "2020-05-20", 2880., 
  78., 13., 0., 86.049, 2.331, 0.388, 0., "", "", "", "", "", "", "", 86.11, 
  3.3469199*^7, 76.134, 28.2, 4.469, 2.873, 6253.104, "", 724.417, 7.57, 1.3, 
  24.7, "", 4., 71.72}, {"UZB", "Asia", "Uzbekistan", "2020-05-21", 2950., 
  70., 13., 0., 88.141, 2.091, 0.388, 0., "", "", "", "", "", "", "", 86.11, 
  3.3469199*^7, 76.134, 28.2, 4.469, 2.873, 6253.104, "", 724.417, 7.57, 1.3, 
  24.7, "", 4., 71.72}, {"UZB", "Asia", "Uzbekistan", "2020-05-22", 3006., 
  56., 13., 0., 89.814, 1.673, 0.388, 0., "", "", "", "", "", "", "", 86.11, 
  3.3469199*^7, 76.134, 28.2, 4.469, 2.873, 6253.104, "", 724.417, 7.57, 1.3, 
  24.7, "", 4., 71.72}, {"UZB", "Asia", "Uzbekistan", "2020-05-23", 3078., 
  72., 13., 0., 91.965, 2.151, 0.388, 0., "", "", "", "", "", "", "", 86.11, 
  3.3469199*^7, 76.134, 28.2, 4.469, 2.873, 6253.104, "", 724.417, 7.57, 1.3, 
  24.7, "", 4., 71.72}, {"UZB", "Asia", "Uzbekistan", "2020-05-24", 3132., 
  54., 13., 0., 93.579, 1.613, 0.388, 0., "", "", "", "", "", "", "", 86.11, 
  3.3469199*^7, 76.134, 28.2, 4.469, 2.873, 6253.104, "", 724.417, 7.57, 1.3, 
  24.7, "", 4., 71.72}, {"UZB", "Asia", "Uzbekistan", "2020-05-25", 3164., 
  32., 13., 0., 94.535, 0.956, 0.388, 0., "", "", "", "", "", "", "", 86.11, 
  3.3469199*^7, 76.134, 28.2, 4.469, 2.873, 6253.104, "", 724.417, 7.57, 1.3, 
  24.7, "", 4., 71.72}, {"UZB", "Asia", "Uzbekistan", "2020-05-26", 3261., 
  97., 13., 0., 97.433, 2.898, 0.388, 0., "", "", "", "", "", "", "", 86.11, 
  3.3469199*^7, 76.134, 28.2, 4.469, 2.873, 6253.104, "", 724.417, 7.57, 1.3, 
  24.7, "", 4., 71.72}, {"UZB", "Asia", "Uzbekistan", "2020-05-27", 3333., 
  72., 14., 1., 99.584, 2.151, 0.418, 0.03, "", "", "", "", "", "", "", 
  86.11, 3.3469199*^7, 76.134, 28.2, 4.469, 2.873, 6253.104, "", 724.417, 
  7.57, 1.3, 24.7, "", 4., 71.72}, {"UZB", "Asia", "Uzbekistan", 
  "2020-05-28", 3333., 0., 14., 0., 99.584, 0., 0.418, 0., "", "", "", "", 
  "", "", "", 86.11, 3.3469199*^7, 76.134, 28.2, 4.469, 2.873, 6253.104, "", 
  724.417, 7.57, 1.3, 24.7, "", 4., 71.72}, {"UZB", "Asia", "Uzbekistan", 
  "2020-05-29", 3444., 111., 14., 0., 102.901, 3.316, 0.418, 0., "", "", "", 
  "", "", "", "", 86.11, 3.3469199*^7, 76.134, 28.2, 4.469, 2.873, 6253.104, 
  "", 724.417, 7.57, 1.3, 24.7, "", 4., 71.72}, 
 {"UZB", "Asia", "Uzbekistan", "2020-05-30", 3513., 69., 14., 0., 104.962, 
  2.062, 0.418, 0., "", "", "", "", "", "", "", 86.11, 3.3469199*^7, 76.134, 
  28.2, 4.469, 2.873, 6253.104, "", 724.417, 7.57, 1.3, 24.7, "", 4., 71.72}, 
 {"UZB", "Asia", "Uzbekistan", "2020-05-31", 3554., 41., 14., 0., 106.187, 
  1.225, 0.418, 0., "", "", "", "", "", "", "", 86.11, 3.3469199*^7, 76.134, 
  28.2, 4.469, 2.873, 6253.104, "", 724.417, 7.57, 1.3, 24.7, "", 4., 71.72}, 
 {"UZB", "Asia", "Uzbekistan", "2020-06-01", 3662., 108., 15., 1., 109.414, 
  3.227, 0.448, 0.03, "", "", "", "", "", "", "", 81.94, 3.3469199*^7, 
  76.134, 28.2, 4.469, 2.873, 6253.104, "", 724.417, 7.57, 1.3, 24.7, "", 4., 
  71.72}, {"UZB", "Asia", "Uzbekistan", "2020-06-02", 3718., 56., 15., 0., 
  111.087, 1.673, 0.448, 0., "", "", "", "", "", "", "", 81.94, 3.3469199*^7, 
  76.134, 28.2, 4.469, 2.873, 6253.104, "", 724.417, 7.57, 1.3, 24.7, "", 4., 
  71.72}, {"UZB", "Asia", "Uzbekistan", "2020-06-03", 3769., 51., 15., 0., 
  112.611, 1.524, 0.448, 0., "", "", "", "", "", "", "", 81.94, 3.3469199*^7, 
  76.134, 28.2, 4.469, 2.873, 6253.104, "", 724.417, 7.57, 1.3, 24.7, "", 4., 
  71.72}, {"UZB", "Asia", "Uzbekistan", "2020-06-04", 3874., 105., 16., 1., 
  115.748, 3.137, 0.478, 0.03, "", "", "", "", "", "", "", 81.94, 
  3.3469199*^7, 76.134, 28.2, 4.469, 2.873, 6253.104, "", 724.417, 7.57, 1.3, 
  24.7, "", 4., 71.72}, {"UZB", "Asia", "Uzbekistan", "2020-06-05", 3965., 
  91., 16., 0., 118.467, 2.719, 0.478, 0., "", "", "", "", "", "", "", 76.39, 
  3.3469199*^7, 76.134, 28.2, 4.469, 2.873, 6253.104, "", 724.417, 7.57, 1.3, 
  24.7, "", 4., 71.72}, {"UZB", "Asia", "Uzbekistan", "2020-06-06", 4022., 
  57., 16., 0., 120.17, 1.703, 0.478, 0., "", "", "", "", "", "", "", 76.39, 
  3.3469199*^7, 76.134, 28.2, 4.469, 2.873, 6253.104, "", 724.417, 7.57, 1.3, 
  24.7, "", 4., 71.72}, {"UZB", "Asia", "Uzbekistan", "2020-06-07", 4181., 
  159., 17., 1., 124.921, 4.751, 0.508, 0.03, "", "", "", "", "", "", "", 
  76.39, 3.3469199*^7, 76.134, 28.2, 4.469, 2.873, 6253.104, "", 724.417, 
  7.57, 1.3, 24.7, "", 4., 71.72}, {"UZB", "Asia", "Uzbekistan", 
  "2020-06-08", 4352., 171., 17., 0., 130.03, 5.109, 0.508, 0., "", "", "", 
  "", "", "", "", 76.39, 3.3469199*^7, 76.134, 28.2, 4.469, 2.873, 6253.104, 
  "", 724.417, 7.57, 1.3, 24.7, "", 4., 71.72}, 
 {"UZB", "Asia", "Uzbekistan", "2020-06-09", 4448., 96., 18., 1., 132.898, 
  2.868, 0.538, 0.03, "", "", "", "", "", "", "", 76.39, 3.3469199*^7, 
  76.134, 28.2, 4.469, 2.873, 6253.104, "", 724.417, 7.57, 1.3, 24.7, "", 4., 
  71.72}, {"UZB", "Asia", "Uzbekistan", "2020-06-10", 4547., 99., 18., 0., 
  135.856, 2.958, 0.538, 0., "", "", "", "", "", "", "", 76.39, 3.3469199*^7, 
  76.134, 28.2, 4.469, 2.873, 6253.104, "", 724.417, 7.57, 1.3, 24.7, "", 4., 
  71.72}, {"UZB", "Asia", "Uzbekistan", "2020-06-11", 4695., 148., 19., 1., 
  140.278, 4.422, 0.568, 0.03, "", "", "", "", "", "", "", 76.39, 
  3.3469199*^7, 76.134, 28.2, 4.469, 2.873, 6253.104, "", 724.417, 7.57, 1.3, 
  24.7, "", 4., 71.72}, {"UZB", "Asia", "Uzbekistan", "2020-06-12", 4819., 
  124., 19., 0., 143.983, 3.705, 0.568, 0., "", "", "", "", "", "", "", 
  76.39, 3.3469199*^7, 76.134, 28.2, 4.469, 2.873, 6253.104, "", 724.417, 
  7.57, 1.3, 24.7, "", 4., 71.72}, {"UZB", "Asia", "Uzbekistan", 
  "2020-06-13", 4901., 82., 19., 0., 146.433, 2.45, 0.568, 0., "", "", "", 
  "", "", "", "", 76.39, 3.3469199*^7, 76.134, 28.2, 4.469, 2.873, 6253.104, 
  "", 724.417, 7.57, 1.3, 24.7, "", 4., 71.72}, 
 {"UZB", "Asia", "Uzbekistan", "2020-06-14", 4994., 93., 19., 0., 149.212, 
  2.779, 0.568, 0., "", "", "", "", "", "", "", 76.39, 3.3469199*^7, 76.134, 
  28.2, 4.469, 2.873, 6253.104, "", 724.417, 7.57, 1.3, 24.7, "", 4., 71.72}, 
 {"UZB", "Asia", "Uzbekistan", "2020-06-15", 5103., 109., 19., 0., 152.469, 
  3.257, 0.568, 0., "", "", "", "", "", "", "", 67.13, 3.3469199*^7, 76.134, 
  28.2, 4.469, 2.873, 6253.104, "", 724.417, 7.57, 1.3, 24.7, "", 4., 71.72}, 
 {"UZB", "Asia", "Uzbekistan", "2020-06-16", 5293., 190., 19., 0., 158.145, 
  5.677, 0.568, 0., "", "", "", "", "", "", "", 67.13, 3.3469199*^7, 76.134, 
  28.2, 4.469, 2.873, 6253.104, "", 724.417, 7.57, 1.3, 24.7, "", 4., 71.72}, 
 {"UZB", "Asia", "Uzbekistan", "2020-06-17", 5561., 268., 19., 0., 166.153, 
  8.007, 0.568, 0., "", "", "", "", "", "", "", 67.13, 3.3469199*^7, 76.134, 
  28.2, 4.469, 2.873, 6253.104, "", 724.417, 7.57, 1.3, 24.7, "", 4., 71.72}, 
 {"UZB", "Asia", "Uzbekistan", "2020-06-18", 5697., 136., 19., 0., 170.216, 
  4.063, 0.568, 0., "", "", "", "", "", "", "", 67.13, 3.3469199*^7, 76.134, 
  28.2, 4.469, 2.873, 6253.104, "", 724.417, 7.57, 1.3, 24.7, "", 4., 71.72}, 
 {"UZB", "Asia", "Uzbekistan", "2020-06-19", 5855., 158., 19., 0., 174.937, 
  4.721, 0.568, 0., "", "", "", "", "", "", "", 64.35, 3.3469199*^7, 76.134, 
  28.2, 4.469, 2.873, 6253.104, "", 724.417, 7.57, 1.3, 24.7, "", 4., 71.72}, 
 {"UZB", "Asia", "Uzbekistan", "2020-06-20", 6025., 170., 19., 0., 180.016, 
  5.079, 0.568, 0., "", "", "", "", "", "", "", 64.35, 3.3469199*^7, 76.134, 
  28.2, 4.469, 2.873, 6253.104, "", 724.417, 7.57, 1.3, 24.7, "", 4., 71.72}, 
 {"UZB", "Asia", "Uzbekistan", "2020-06-21", 6216., 191., 19., 0., 185.723, 
  5.707, 0.568, 0., "", "", "", "", "", "", "", 64.35, 3.3469199*^7, 76.134, 
  28.2, 4.469, 2.873, 6253.104, "", 724.417, 7.57, 1.3, 24.7, "", 4., 71.72}, 
 {"UZB", "Asia", "Uzbekistan", "2020-06-22", 6358., 142., 19., 0., 189.966, 
  4.243, 0.568, 0., "", "", "", "", "", "", "", 64.35, 3.3469199*^7, 76.134, 
  28.2, 4.469, 2.873, 6253.104, "", 724.417, 7.57, 1.3, 24.7, "", 4., 71.72}, 
 {"UZB", "Asia", "Uzbekistan", "2020-06-23", 6500., 142., 19., 0., 194.208, 
  4.243, 0.568, 0., "", "", "", "", "", "", "", 64.35, 3.3469199*^7, 76.134, 
  28.2, 4.469, 2.873, 6253.104, "", 724.417, 7.57, 1.3, 24.7, "", 4., 71.72}, 
 {"UZB", "Asia", "Uzbekistan", "2020-06-24", 6755., 255., 19., 0., 201.827, 
  7.619, 0.568, 0., "", "", "", "", "", "", "", 64.35, 3.3469199*^7, 76.134, 
  28.2, 4.469, 2.873, 6253.104, "", 724.417, 7.57, 1.3, 24.7, "", 4., 71.72}, 
 {"UZB", "Asia", "Uzbekistan", "2020-06-25", 6990., 235., 19., 0., 208.849, 
  7.021, 0.568, 0., "", "", "", "", "", "", "", 64.35, 3.3469199*^7, 76.134, 
  28.2, 4.469, 2.873, 6253.104, "", 724.417, 7.57, 1.3, 24.7, "", 4., 71.72}, 
 {"UZB", "Asia", "Uzbekistan", "2020-06-26", 7228., 238., 20., 1., 215.96, 
  7.111, 0.598, 0.03, "", "", "", "", "", "", "", 64.35, 3.3469199*^7, 
  76.134, 28.2, 4.469, 2.873, 6253.104, "", 724.417, 7.57, 1.3, 24.7, "", 4., 
  71.72}, {"UZB", "Asia", "Uzbekistan", "2020-06-27", 7490., 262., 20., 0., 
  223.788, 7.828, 0.598, 0., "", "", "", "", "", "", "", 64.35, 3.3469199*^7, 
  76.134, 28.2, 4.469, 2.873, 6253.104, "", 724.417, 7.57, 1.3, 24.7, "", 4., 
  71.72}, {"UZB", "Asia", "Uzbekistan", "2020-06-28", 7725., 235., 20., 0., 
  230.809, 7.021, 0.598, 0., "", "", "", "", "", "", "", 64.35, 3.3469199*^7, 
  76.134, 28.2, 4.469, 2.873, 6253.104, "", 724.417, 7.57, 1.3, 24.7, "", 4., 
  71.72}, {"UZB", "Asia", "Uzbekistan", "2020-06-29", 8031., 306., 22., 2., 
  239.952, 9.143, 0.657, 0.06, "", "", "", "", "", "", "", 64.35, 
  3.3469199*^7, 76.134, 28.2, 4.469, 2.873, 6253.104, "", 724.417, 7.57, 1.3, 
  24.7, "", 4., 71.72}, {"UZB", "Asia", "Uzbekistan", "2020-06-30", 8298., 
  267., 24., 2., 247.929, 7.977, 0.717, 0.06, "", "", "", "", "", "", "", 
  64.35, 3.3469199*^7, 76.134, 28.2, 4.469, 2.873, 6253.104, "", 724.417, 
  7.57, 1.3, 24.7, "", 4., 71.72}, {"UZB", "Asia", "Uzbekistan", 
  "2020-07-01", 8627., 329., 26., 2., 257.759, 9.83, 0.777, 0.06, "", "", "", 
  "", "", "", "", 64.35, 3.3469199*^7, 76.134, 28.2, 4.469, 2.873, 6253.104, 
  "", 724.417, 7.57, 1.3, 24.7, "", 4., 71.72}, 
 {"UZB", "Asia", "Uzbekistan", "2020-07-02", 8904., 277., 26., 0., 266.036, 
  8.276, 0.777, 0., "", "", "", "", "", "", "", 64.35, 3.3469199*^7, 76.134, 
  28.2, 4.469, 2.873, 6253.104, "", 724.417, 7.57, 1.3, 24.7, "", 4., 71.72}, 
 {"UZB", "Asia", "Uzbekistan", "2020-07-03", 9199., 295., 27., 1., 274.85, 
  8.814, 0.807, 0.03, "", "", "", "", "", "", "", "", 3.3469199*^7, 76.134, 
  28.2, 4.469, 2.873, 6253.104, "", 724.417, 7.57, 1.3, 24.7, "", 4., 71.72}, 
 {"UZB", "Asia", "Uzbekistan", "2020-07-04", 9500., 301., 29., 2., 283.843, 
  8.993, 0.866, 0.06, "", "", "", "", "", "", "", "", 3.3469199*^7, 76.134, 
  28.2, 4.469, 2.873, 6253.104, "", 724.417, 7.57, 1.3, 24.7, "", 4., 71.72}, 
 {"UZB", "Asia", "Uzbekistan", "2020-07-05", 9829., 329., 31., 2., 293.673, 
  9.83, 0.926, 0.06, "", "", "", "", "", "", "", "", 3.3469199*^7, 76.134, 
  28.2, 4.469, 2.873, 6253.104, "", 724.417, 7.57, 1.3, 24.7, "", 4., 71.72}, 
 {"UZB", "Asia", "Uzbekistan", "2020-07-06", 10143., 314., 35., 4., 303.055, 
  9.382, 1.046, 0.12, "", "", "", "", "", "", "", "", 3.3469199*^7, 76.134, 
  28.2, 4.469, 2.873, 6253.104, "", 724.417, 7.57, 1.3, 24.7, "", 4., 71.72}, 
 {"UZB", "Asia", "Uzbekistan", "2020-07-07", 10459., 316., 38., 3., 312.496, 
  9.442, 1.135, 0.09, "", "", "", "", "", "", "", "", 3.3469199*^7, 76.134, 
  28.2, 4.469, 2.873, 6253.104, "", 724.417, 7.57, 1.3, 24.7, "", 4., 71.72}, 
 {"UZB", "Asia", "Uzbekistan", "2020-07-08", 10838., 379., 41., 3., 323.82, 
  11.324, 1.225, 0.09, "", "", "", "", "", "", "", "", 3.3469199*^7, 76.134, 
  28.2, 4.469, 2.873, 6253.104, "", 724.417, 7.57, 1.3, 24.7, "", 4., 71.72}, 
 {"VAT", "Europe", "Vatican", "2020-03-07", 1., 1., 0., 0., 1236.094, 
  1236.094, 0., 0., "", "", "", "", "", "", "", "", 809., "", "", "", "", "", 
  "", "", "", "", "", "", "", 75.12}, {"VAT", "Europe", "Vatican", 
  "2020-03-16", 1., 0., 0., 0., 1236.094, 0., 0., 0., "", "", "", "", "", "", 
  "", "", 809., "", "", "", "", "", "", "", "", "", "", "", "", 75.12}, 
 {"VAT", "Europe", "Vatican", "2020-03-17", 1., 0., 0., 0., 1236.094, 0., 0., 
  0., "", "", "", "", "", "", "", "", 809., "", "", "", "", "", "", "", "", 
  "", "", "", "", 75.12}, {"VAT", "Europe", "Vatican", "2020-03-18", 1., 0., 
  0., 0., 1236.094, 0., 0., 0., "", "", "", "", "", "", "", "", 809., "", "", 
  "", "", "", "", "", "", "", "", "", "", 75.12}, 
 {"VAT", "Europe", "Vatican", "2020-03-19", 1., 0., 0., 0., 1236.094, 0., 0., 
  0., "", "", "", "", "", "", "", "", 809., "", "", "", "", "", "", "", "", 
  "", "", "", "", 75.12}, {"VAT", "Europe", "Vatican", "2020-03-20", 1., 0., 
  0., 0., 1236.094, 0., 0., 0., "", "", "", "", "", "", "", "", 809., "", "", 
  "", "", "", "", "", "", "", "", "", "", 75.12}, 
 {"VAT", "Europe", "Vatican", "2020-03-21", 1., 0., 0., 0., 1236.094, 0., 0., 
  0., "", "", "", "", "", "", "", "", 809., "", "", "", "", "", "", "", "", 
  "", "", "", "", 75.12}, {"VAT", "Europe", "Vatican", "2020-03-22", 1., 0., 
  0., 0., 1236.094, 0., 0., 0., "", "", "", "", "", "", "", "", 809., "", "", 
  "", "", "", "", "", "", "", "", "", "", 75.12}, 
 {"VAT", "Europe", "Vatican", "2020-03-23", 1., 0., 0., 0., 1236.094, 0., 0., 
  0., "", "", "", "", "", "", "", "", 809., "", "", "", "", "", "", "", "", 
  "", "", "", "", 75.12}, {"VAT", "Europe", "Vatican", "2020-03-24", 1., 0., 
  0., 0., 1236.094, 0., 0., 0., "", "", "", "", "", "", "", "", 809., "", "", 
  "", "", "", "", "", "", "", "", "", "", 75.12}, 
 {"VAT", "Europe", "Vatican", "2020-03-25", 1., 0., 0., 0., 1236.094, 0., 0., 
  0., "", "", "", "", "", "", "", "", 809., "", "", "", "", "", "", "", "", 
  "", "", "", "", 75.12}, {"VAT", "Europe", "Vatican", "2020-03-26", 1., 0., 
  0., 0., 1236.094, 0., 0., 0., "", "", "", "", "", "", "", "", 809., "", "", 
  "", "", "", "", "", "", "", "", "", "", 75.12}, 
 {"VAT", "Europe", "Vatican", "2020-03-27", 5., 4., 0., 0., 6180.47, 
  4944.376, 0., 0., "", "", "", "", "", "", "", "", 809., "", "", "", "", "", 
  "", "", "", "", "", "", "", 75.12}, {"VAT", "Europe", "Vatican", 
  "2020-03-28", 5., 0., 0., 0., 6180.47, 0., 0., 0., "", "", "", "", "", "", 
  "", "", 809., "", "", "", "", "", "", "", "", "", "", "", "", 75.12}, 
 {"VAT", "Europe", "Vatican", "2020-03-29", 6., 1., 0., 0., 7416.564, 
  1236.094, 0., 0., "", "", "", "", "", "", "", "", 809., "", "", "", "", "", 
  "", "", "", "", "", "", "", 75.12}, {"VAT", "Europe", "Vatican", 
  "2020-03-30", 6., 0., 0., 0., 7416.564, 0., 0., 0., "", "", "", "", "", "", 
  "", "", 809., "", "", "", "", "", "", "", "", "", "", "", "", 75.12}, 
 {"VAT", "Europe", "Vatican", "2020-03-31", 6., 0., 0., 0., 7416.564, 0., 0., 
  0., "", "", "", "", "", "", "", "", 809., "", "", "", "", "", "", "", "", 
  "", "", "", "", 75.12}, {"VAT", "Europe", "Vatican", "2020-04-01", 6., 0., 
  0., 0., 7416.564, 0., 0., 0., "", "", "", "", "", "", "", "", 809., "", "", 
  "", "", "", "", "", "", "", "", "", "", 75.12}, 
 {"VAT", "Europe", "Vatican", "2020-04-02", 6., 0., 0., 0., 7416.564, 0., 0., 
  0., "", "", "", "", "", "", "", "", 809., "", "", "", "", "", "", "", "", 
  "", "", "", "", 75.12}, {"VAT", "Europe", "Vatican", "2020-04-03", 6., 0., 
  0., 0., 7416.564, 0., 0., 0., "", "", "", "", "", "", "", "", 809., "", "", 
  "", "", "", "", "", "", "", "", "", "", 75.12}, 
 {"VAT", "Europe", "Vatican", "2020-04-04", 7., 1., 0., 0., 8652.658, 
  1236.094, 0., 0., "", "", "", "", "", "", "", "", 809., "", "", "", "", "", 
  "", "", "", "", "", "", "", 75.12}, {"VAT", "Europe", "Vatican", 
  "2020-04-05", 7., 0., 0., 0., 8652.658, 0., 0., 0., "", "", "", "", "", "", 
  "", "", 809., "", "", "", "", "", "", "", "", "", "", "", "", 75.12}, 
 {"VAT", "Europe", "Vatican", "2020-04-06", 7., 0., 0., 0., 8652.658, 0., 0., 
  0., "", "", "", "", "", "", "", "", 809., "", "", "", "", "", "", "", "", 
  "", "", "", "", 75.12}, {"VAT", "Europe", "Vatican", "2020-04-07", 7., 0., 
  0., 0., 8652.658, 0., 0., 0., "", "", "", "", "", "", "", "", 809., "", "", 
  "", "", "", "", "", "", "", "", "", "", 75.12}, 
 {"VAT", "Europe", "Vatican", "2020-04-08", 7., 0., 0., 0., 8652.658, 0., 0., 
  0., "", "", "", "", "", "", "", "", 809., "", "", "", "", "", "", "", "", 
  "", "", "", "", 75.12}, {"VAT", "Europe", "Vatican", "2020-04-09", 8., 1., 
  0., 0., 9888.752, 1236.094, 0., 0., "", "", "", "", "", "", "", "", 809., 
  "", "", "", "", "", "", "", "", "", "", "", "", 75.12}, 
 {"VAT", "Europe", "Vatican", "2020-04-10", 8., 0., 0., 0., 9888.752, 0., 0., 
  0., "", "", "", "", "", "", "", "", 809., "", "", "", "", "", "", "", "", 
  "", "", "", "", 75.12}, {"VAT", "Europe", "Vatican", "2020-04-11", 8., 0., 
  0., 0., 9888.752, 0., 0., 0., "", "", "", "", "", "", "", "", 809., "", "", 
  "", "", "", "", "", "", "", "", "", "", 75.12}, 
 {"VAT", "Europe", "Vatican", "2020-04-12", 8., 0., 0., 0., 9888.752, 0., 0., 
  0., "", "", "", "", "", "", "", "", 809., "", "", "", "", "", "", "", "", 
  "", "", "", "", 75.12}, {"VAT", "Europe", "Vatican", "2020-04-13", 8., 0., 
  0., 0., 9888.752, 0., 0., 0., "", "", "", "", "", "", "", "", 809., "", "", 
  "", "", "", "", "", "", "", "", "", "", 75.12}, 
 {"VAT", "Europe", "Vatican", "2020-04-14", 8., 0., 0., 0., 9888.752, 0., 0., 
  0., "", "", "", "", "", "", "", "", 809., "", "", "", "", "", "", "", "", 
  "", "", "", "", 75.12}, {"VAT", "Europe", "Vatican", "2020-04-15", 8., 0., 
  0., 0., 9888.752, 0., 0., 0., "", "", "", "", "", "", "", "", 809., "", "", 
  "", "", "", "", "", "", "", "", "", "", 75.12}, 
 {"VAT", "Europe", "Vatican", "2020-04-16", 8., 0., 0., 0., 9888.752, 0., 0., 
  0., "", "", "", "", "", "", "", "", 809., "", "", "", "", "", "", "", "", 
  "", "", "", "", 75.12}, {"VAT", "Europe", "Vatican", "2020-04-17", 8., 0., 
  0., 0., 9888.752, 0., 0., 0., "", "", "", "", "", "", "", "", 809., "", "", 
  "", "", "", "", "", "", "", "", "", "", 75.12}, 
 {"VAT", "Europe", "Vatican", "2020-04-18", 8., 0., 0., 0., 9888.752, 0., 0., 
  0., "", "", "", "", "", "", "", "", 809., "", "", "", "", "", "", "", "", 
  "", "", "", "", 75.12}, {"VAT", "Europe", "Vatican", "2020-04-19", 8., 0., 
  0., 0., 9888.752, 0., 0., 0., "", "", "", "", "", "", "", "", 809., "", "", 
  "", "", "", "", "", "", "", "", "", "", 75.12}, 
 {"VAT", "Europe", "Vatican", "2020-04-20", 8., 0., 0., 0., 9888.752, 0., 0., 
  0., "", "", "", "", "", "", "", "", 809., "", "", "", "", "", "", "", "", 
  "", "", "", "", 75.12}, {"VAT", "Europe", "Vatican", "2020-04-21", 9., 1., 
  0., 0., 11124.845, 1236.094, 0., 0., "", "", "", "", "", "", "", "", 809., 
  "", "", "", "", "", "", "", "", "", "", "", "", 75.12}, 
 {"VAT", "Europe", "Vatican", "2020-04-22", 9., 0., 0., 0., 11124.845, 0., 
  0., 0., "", "", "", "", "", "", "", "", 809., "", "", "", "", "", "", "", 
  "", "", "", "", "", 75.12}, {"VAT", "Europe", "Vatican", "2020-04-23", 9., 
  0., 0., 0., 11124.845, 0., 0., 0., "", "", "", "", "", "", "", "", 809., 
  "", "", "", "", "", "", "", "", "", "", "", "", 75.12}, 
 {"VAT", "Europe", "Vatican", "2020-04-24", 9., 0., 0., 0., 11124.845, 0., 
  0., 0., "", "", "", "", "", "", "", "", 809., "", "", "", "", "", "", "", 
  "", "", "", "", "", 75.12}, {"VAT", "Europe", "Vatican", "2020-04-25", 9., 
  0., 0., 0., 11124.845, 0., 0., 0., "", "", "", "", "", "", "", "", 809., 
  "", "", "", "", "", "", "", "", "", "", "", "", 75.12}, 
 {"VAT", "Europe", "Vatican", "2020-04-26", 9., 0., 0., 0., 11124.845, 0., 
  0., 0., "", "", "", "", "", "", "", "", 809., "", "", "", "", "", "", "", 
  "", "", "", "", "", 75.12}, {"VAT", "Europe", "Vatican", "2020-04-27", 9., 
  0., 0., 0., 11124.845, 0., 0., 0., "", "", "", "", "", "", "", "", 809., 
  "", "", "", "", "", "", "", "", "", "", "", "", 75.12}, 
 {"VAT", "Europe", "Vatican", "2020-04-28", 9., 0., 0., 0., 11124.845, 0., 
  0., 0., "", "", "", "", "", "", "", "", 809., "", "", "", "", "", "", "", 
  "", "", "", "", "", 75.12}, {"VAT", "Europe", "Vatican", "2020-04-29", 9., 
  0., 0., 0., 11124.845, 0., 0., 0., "", "", "", "", "", "", "", "", 809., 
  "", "", "", "", "", "", "", "", "", "", "", "", 75.12}, 
 {"VAT", "Europe", "Vatican", "2020-04-30", 10., 1., 0., 0., 12360.939, 
  1236.094, 0., 0., "", "", "", "", "", "", "", "", 809., "", "", "", "", "", 
  "", "", "", "", "", "", "", 75.12}, {"VAT", "Europe", "Vatican", 
  "2020-05-01", 11., 1., 0., 0., 13597.033, 1236.094, 0., 0., "", "", "", "", 
  "", "", "", "", 809., "", "", "", "", "", "", "", "", "", "", "", "", 
  75.12}, {"VAT", "Europe", "Vatican", "2020-05-02", 11., 0., 0., 0., 
  13597.033, 0., 0., 0., "", "", "", "", "", "", "", "", 809., "", "", "", 
  "", "", "", "", "", "", "", "", "", 75.12}, {"VAT", "Europe", "Vatican", 
  "2020-05-03", 11., 0., 0., 0., 13597.033, 0., 0., 0., "", "", "", "", "", 
  "", "", "", 809., "", "", "", "", "", "", "", "", "", "", "", "", 75.12}, 
 {"VAT", "Europe", "Vatican", "2020-05-04", 11., 0., 0., 0., 13597.033, 0., 
  0., 0., "", "", "", "", "", "", "", "", 809., "", "", "", "", "", "", "", 
  "", "", "", "", "", 75.12}, {"VAT", "Europe", "Vatican", "2020-05-05", 11., 
  0., 0., 0., 13597.033, 0., 0., 0., "", "", "", "", "", "", "", "", 809., 
  "", "", "", "", "", "", "", "", "", "", "", "", 75.12}, 
 {"VAT", "Europe", "Vatican", "2020-05-06", 11., 0., 0., 0., 13597.033, 0., 
  0., 0., "", "", "", "", "", "", "", "", 809., "", "", "", "", "", "", "", 
  "", "", "", "", "", 75.12}, {"VAT", "Europe", "Vatican", "2020-05-07", 12., 
  1., 0., 0., 14833.127, 1236.094, 0., 0., "", "", "", "", "", "", "", "", 
  809., "", "", "", "", "", "", "", "", "", "", "", "", 75.12}, 
 {"VAT", "Europe", "Vatican", "2020-05-08", 12., 0., 0., 0., 14833.127, 0., 
  0., 0., "", "", "", "", "", "", "", "", 809., "", "", "", "", "", "", "", 
  "", "", "", "", "", 75.12}, {"VAT", "Europe", "Vatican", "2020-05-09", 12., 
  0., 0., 0., 14833.127, 0., 0., 0., "", "", "", "", "", "", "", "", 809., 
  "", "", "", "", "", "", "", "", "", "", "", "", 75.12}, 
 {"VAT", "Europe", "Vatican", "2020-05-10", 12., 0., 0., 0., 14833.127, 0., 
  0., 0., "", "", "", "", "", "", "", "", 809., "", "", "", "", "", "", "", 
  "", "", "", "", "", 75.12}, {"VAT", "Europe", "Vatican", "2020-05-11", 12., 
  0., 0., 0., 14833.127, 0., 0., 0., "", "", "", "", "", "", "", "", 809., 
  "", "", "", "", "", "", "", "", "", "", "", "", 75.12}, 
 {"VAT", "Europe", "Vatican", "2020-05-12", 12., 0., 0., 0., 14833.127, 0., 
  0., 0., "", "", "", "", "", "", "", "", 809., "", "", "", "", "", "", "", 
  "", "", "", "", "", 75.12}, {"VAT", "Europe", "Vatican", "2020-05-13", 12., 
  0., 0., 0., 14833.127, 0., 0., 0., "", "", "", "", "", "", "", "", 809., 
  "", "", "", "", "", "", "", "", "", "", "", "", 75.12}, 
 {"VAT", "Europe", "Vatican", "2020-05-14", 12., 0., 0., 0., 14833.127, 0., 
  0., 0., "", "", "", "", "", "", "", "", 809., "", "", "", "", "", "", "", 
  "", "", "", "", "", 75.12}, {"VAT", "Europe", "Vatican", "2020-05-15", 12., 
  0., 0., 0., 14833.127, 0., 0., 0., "", "", "", "", "", "", "", "", 809., 
  "", "", "", "", "", "", "", "", "", "", "", "", 75.12}, 
 {"VAT", "Europe", "Vatican", "2020-05-16", 12., 0., 0., 0., 14833.127, 0., 
  0., 0., "", "", "", "", "", "", "", "", 809., "", "", "", "", "", "", "", 
  "", "", "", "", "", 75.12}, {"VAT", "Europe", "Vatican", "2020-05-17", 12., 
  0., 0., 0., 14833.127, 0., 0., 0., "", "", "", "", "", "", "", "", 809., 
  "", "", "", "", "", "", "", "", "", "", "", "", 75.12}, 
 {"VAT", "Europe", "Vatican", "2020-05-18", 12., 0., 0., 0., 14833.127, 0., 
  0., 0., "", "", "", "", "", "", "", "", 809., "", "", "", "", "", "", "", 
  "", "", "", "", "", 75.12}, {"VAT", "Europe", "Vatican", "2020-05-19", 12., 
  0., 0., 0., 14833.127, 0., 0., 0., "", "", "", "", "", "", "", "", 809., 
  "", "", "", "", "", "", "", "", "", "", "", "", 75.12}, 
 {"VAT", "Europe", "Vatican", "2020-05-20", 12., 0., 0., 0., 14833.127, 0., 
  0., 0., "", "", "", "", "", "", "", "", 809., "", "", "", "", "", "", "", 
  "", "", "", "", "", 75.12}, {"VAT", "Europe", "Vatican", "2020-05-21", 12., 
  0., 0., 0., 14833.127, 0., 0., 0., "", "", "", "", "", "", "", "", 809., 
  "", "", "", "", "", "", "", "", "", "", "", "", 75.12}, 
 {"VAT", "Europe", "Vatican", "2020-05-22", 12., 0., 0., 0., 14833.127, 0., 
  0., 0., "", "", "", "", "", "", "", "", 809., "", "", "", "", "", "", "", 
  "", "", "", "", "", 75.12}, {"VAT", "Europe", "Vatican", "2020-05-23", 12., 
  0., 0., 0., 14833.127, 0., 0., 0., "", "", "", "", "", "", "", "", 809., 
  "", "", "", "", "", "", "", "", "", "", "", "", 75.12}, 
 {"VAT", "Europe", "Vatican", "2020-05-24", 12., 0., 0., 0., 14833.127, 0., 
  0., 0., "", "", "", "", "", "", "", "", 809., "", "", "", "", "", "", "", 
  "", "", "", "", "", 75.12}, {"VAT", "Europe", "Vatican", "2020-05-25", 12., 
  0., 0., 0., 14833.127, 0., 0., 0., "", "", "", "", "", "", "", "", 809., 
  "", "", "", "", "", "", "", "", "", "", "", "", 75.12}, 
 {"VAT", "Europe", "Vatican", "2020-05-26", 12., 0., 0., 0., 14833.127, 0., 
  0., 0., "", "", "", "", "", "", "", "", 809., "", "", "", "", "", "", "", 
  "", "", "", "", "", 75.12}, {"VAT", "Europe", "Vatican", "2020-05-27", 12., 
  0., 0., 0., 14833.127, 0., 0., 0., "", "", "", "", "", "", "", "", 809., 
  "", "", "", "", "", "", "", "", "", "", "", "", 75.12}, 
 {"VAT", "Europe", "Vatican", "2020-05-28", 12., 0., 0., 0., 14833.127, 0., 
  0., 0., "", "", "", "", "", "", "", "", 809., "", "", "", "", "", "", "", 
  "", "", "", "", "", 75.12}, {"VAT", "Europe", "Vatican", "2020-05-29", 12., 
  0., 0., 0., 14833.127, 0., 0., 0., "", "", "", "", "", "", "", "", 809., 
  "", "", "", "", "", "", "", "", "", "", "", "", 75.12}, 
 {"VAT", "Europe", "Vatican", "2020-05-30", 12., 0., 0., 0., 14833.127, 0., 
  0., 0., "", "", "", "", "", "", "", "", 809., "", "", "", "", "", "", "", 
  "", "", "", "", "", 75.12}, {"VAT", "Europe", "Vatican", "2020-05-31", 12., 
  0., 0., 0., 14833.127, 0., 0., 0., "", "", "", "", "", "", "", "", 809., 
  "", "", "", "", "", "", "", "", "", "", "", "", 75.12}, 
 {"VAT", "Europe", "Vatican", "2020-06-01", 12., 0., 0., 0., 14833.127, 0., 
  0., 0., "", "", "", "", "", "", "", "", 809., "", "", "", "", "", "", "", 
  "", "", "", "", "", 75.12}, {"VAT", "Europe", "Vatican", "2020-06-02", 12., 
  0., 0., 0., 14833.127, 0., 0., 0., "", "", "", "", "", "", "", "", 809., 
  "", "", "", "", "", "", "", "", "", "", "", "", 75.12}, 
 {"VAT", "Europe", "Vatican", "2020-06-03", 12., 0., 0., 0., 14833.127, 0., 
  0., 0., "", "", "", "", "", "", "", "", 809., "", "", "", "", "", "", "", 
  "", "", "", "", "", 75.12}, {"VAT", "Europe", "Vatican", "2020-06-04", 12., 
  0., 0., 0., 14833.127, 0., 0., 0., "", "", "", "", "", "", "", "", 809., 
  "", "", "", "", "", "", "", "", "", "", "", "", 75.12}, 
 {"VAT", "Europe", "Vatican", "2020-06-05", 12., 0., 0., 0., 14833.127, 0., 
  0., 0., "", "", "", "", "", "", "", "", 809., "", "", "", "", "", "", "", 
  "", "", "", "", "", 75.12}, {"VAT", "Europe", "Vatican", "2020-06-06", 12., 
  0., 0., 0., 14833.127, 0., 0., 0., "", "", "", "", "", "", "", "", 809., 
  "", "", "", "", "", "", "", "", "", "", "", "", 75.12}, 
 {"VAT", "Europe", "Vatican", "2020-06-07", 12., 0., 0., 0., 14833.127, 0., 
  0., 0., "", "", "", "", "", "", "", "", 809., "", "", "", "", "", "", "", 
  "", "", "", "", "", 75.12}, {"VAT", "Europe", "Vatican", "2020-06-08", 12., 
  0., 0., 0., 14833.127, 0., 0., 0., "", "", "", "", "", "", "", "", 809., 
  "", "", "", "", "", "", "", "", "", "", "", "", 75.12}, 
 {"VAT", "Europe", "Vatican", "2020-06-09", 12., 0., 0., 0., 14833.127, 0., 
  0., 0., "", "", "", "", "", "", "", "", 809., "", "", "", "", "", "", "", 
  "", "", "", "", "", 75.12}, {"VAT", "Europe", "Vatican", "2020-06-10", 12., 
  0., 0., 0., 14833.127, 0., 0., 0., "", "", "", "", "", "", "", "", 809., 
  "", "", "", "", "", "", "", "", "", "", "", "", 75.12}, 
 {"VAT", "Europe", "Vatican", "2020-06-11", 12., 0., 0., 0., 14833.127, 0., 
  0., 0., "", "", "", "", "", "", "", "", 809., "", "", "", "", "", "", "", 
  "", "", "", "", "", 75.12}, {"VAT", "Europe", "Vatican", "2020-06-12", 12., 
  0., 0., 0., 14833.127, 0., 0., 0., "", "", "", "", "", "", "", "", 809., 
  "", "", "", "", "", "", "", "", "", "", "", "", 75.12}, 
 {"VAT", "Europe", "Vatican", "2020-06-13", 12., 0., 0., 0., 14833.127, 0., 
  0., 0., "", "", "", "", "", "", "", "", 809., "", "", "", "", "", "", "", 
  "", "", "", "", "", 75.12}, {"VAT", "Europe", "Vatican", "2020-06-14", 12., 
  0., 0., 0., 14833.127, 0., 0., 0., "", "", "", "", "", "", "", "", 809., 
  "", "", "", "", "", "", "", "", "", "", "", "", 75.12}, 
 {"VAT", "Europe", "Vatican", "2020-06-15", 12., 0., 0., 0., 14833.127, 0., 
  0., 0., "", "", "", "", "", "", "", "", 809., "", "", "", "", "", "", "", 
  "", "", "", "", "", 75.12}, {"VAT", "Europe", "Vatican", "2020-06-16", 12., 
  0., 0., 0., 14833.127, 0., 0., 0., "", "", "", "", "", "", "", "", 809., 
  "", "", "", "", "", "", "", "", "", "", "", "", 75.12}, 
 {"VAT", "Europe", "Vatican", "2020-06-17", 12., 0., 0., 0., 14833.127, 0., 
  0., 0., "", "", "", "", "", "", "", "", 809., "", "", "", "", "", "", "", 
  "", "", "", "", "", 75.12}, {"VAT", "Europe", "Vatican", "2020-06-18", 12., 
  0., 0., 0., 14833.127, 0., 0., 0., "", "", "", "", "", "", "", "", 809., 
  "", "", "", "", "", "", "", "", "", "", "", "", 75.12}, 
 {"VAT", "Europe", "Vatican", "2020-06-19", 12., 0., 0., 0., 14833.127, 0., 
  0., 0., "", "", "", "", "", "", "", "", 809., "", "", "", "", "", "", "", 
  "", "", "", "", "", 75.12}, {"VAT", "Europe", "Vatican", "2020-06-20", 12., 
  0., 0., 0., 14833.127, 0., 0., 0., "", "", "", "", "", "", "", "", 809., 
  "", "", "", "", "", "", "", "", "", "", "", "", 75.12}, 
 {"VAT", "Europe", "Vatican", "2020-06-21", 12., 0., 0., 0., 14833.127, 0., 
  0., 0., "", "", "", "", "", "", "", "", 809., "", "", "", "", "", "", "", 
  "", "", "", "", "", 75.12}, {"VAT", "Europe", "Vatican", "2020-06-22", 12., 
  0., 0., 0., 14833.127, 0., 0., 0., "", "", "", "", "", "", "", "", 809., 
  "", "", "", "", "", "", "", "", "", "", "", "", 75.12}, 
 {"VAT", "Europe", "Vatican", "2020-06-23", 12., 0., 0., 0., 14833.127, 0., 
  0., 0., "", "", "", "", "", "", "", "", 809., "", "", "", "", "", "", "", 
  "", "", "", "", "", 75.12}, {"VAT", "Europe", "Vatican", "2020-06-24", 12., 
  0., 0., 0., 14833.127, 0., 0., 0., "", "", "", "", "", "", "", "", 809., 
  "", "", "", "", "", "", "", "", "", "", "", "", 75.12}, 
 {"VAT", "Europe", "Vatican", "2020-06-25", 12., 0., 0., 0., 14833.127, 0., 
  0., 0., "", "", "", "", "", "", "", "", 809., "", "", "", "", "", "", "", 
  "", "", "", "", "", 75.12}, {"VAT", "Europe", "Vatican", "2020-06-26", 12., 
  0., 0., 0., 14833.127, 0., 0., 0., "", "", "", "", "", "", "", "", 809., 
  "", "", "", "", "", "", "", "", "", "", "", "", 75.12}, 
 {"VAT", "Europe", "Vatican", "2020-06-27", 12., 0., 0., 0., 14833.127, 0., 
  0., 0., "", "", "", "", "", "", "", "", 809., "", "", "", "", "", "", "", 
  "", "", "", "", "", 75.12}, {"VAT", "Europe", "Vatican", "2020-06-28", 12., 
  0., 0., 0., 14833.127, 0., 0., 0., "", "", "", "", "", "", "", "", 809., 
  "", "", "", "", "", "", "", "", "", "", "", "", 75.12}, 
 {"VAT", "Europe", "Vatican", "2020-06-29", 12., 0., 0., 0., 14833.127, 0., 
  0., 0., "", "", "", "", "", "", "", "", 809., "", "", "", "", "", "", "", 
  "", "", "", "", "", 75.12}, {"VAT", "Europe", "Vatican", "2020-06-30", 12., 
  0., 0., 0., 14833.127, 0., 0., 0., "", "", "", "", "", "", "", "", 809., 
  "", "", "", "", "", "", "", "", "", "", "", "", 75.12}, 
 {"VAT", "Europe", "Vatican", "2020-07-01", 12., 0., 0., 0., 14833.127, 0., 
  0., 0., "", "", "", "", "", "", "", "", 809., "", "", "", "", "", "", "", 
  "", "", "", "", "", 75.12}, {"VAT", "Europe", "Vatican", "2020-07-02", 12., 
  0., 0., 0., 14833.127, 0., 0., 0., "", "", "", "", "", "", "", "", 809., 
  "", "", "", "", "", "", "", "", "", "", "", "", 75.12}, 
 {"VAT", "Europe", "Vatican", "2020-07-03", 12., 0., 0., 0., 14833.127, 0., 
  0., 0., "", "", "", "", "", "", "", "", 809., "", "", "", "", "", "", "", 
  "", "", "", "", "", 75.12}, {"VAT", "Europe", "Vatican", "2020-07-04", 12., 
  0., 0., 0., 14833.127, 0., 0., 0., "", "", "", "", "", "", "", "", 809., 
  "", "", "", "", "", "", "", "", "", "", "", "", 75.12}, 
 {"VAT", "Europe", "Vatican", "2020-07-05", 12., 0., 0., 0., 14833.127, 0., 
  0., 0., "", "", "", "", "", "", "", "", 809., "", "", "", "", "", "", "", 
  "", "", "", "", "", 75.12}, {"VAT", "Europe", "Vatican", "2020-07-06", 12., 
  0., 0., 0., 14833.127, 0., 0., 0., "", "", "", "", "", "", "", "", 809., 
  "", "", "", "", "", "", "", "", "", "", "", "", 75.12}, 
 {"VAT", "Europe", "Vatican", "2020-07-07", 12., 0., 0., 0., 14833.127, 0., 
  0., 0., "", "", "", "", "", "", "", "", 809., "", "", "", "", "", "", "", 
  "", "", "", "", "", 75.12}, {"VAT", "Europe", "Vatican", "2020-07-08", 12., 
  0., 0., 0., 14833.127, 0., 0., 0., "", "", "", "", "", "", "", "", 809., 
  "", "", "", "", "", "", "", "", "", "", "", "", 75.12}, 
 {"VEN", "South America", "Venezuela", "2020-03-15", 10., 10., 0., 0., 0.352, 
  0.352, 0., 0., "", "", "", "", "", "", "", 51.85, 2.8435943*^7, 36.253, 
  29., 6.614, 3.915, 16745.022, "", 204.85, 6.47, "", "", "", 0.8, 72.06}, 
 {"VEN", "South America", "Venezuela", "2020-03-16", 15., 5., 0., 0., 0.528, 
  0.176, 0., 0., "", "", "", "", "", "", "", 72.22, 2.8435943*^7, 36.253, 
  29., 6.614, 3.915, 16745.022, "", 204.85, 6.47, "", "", "", 0.8, 72.06}, 
 {"VEN", "South America", "Venezuela", "2020-03-17", 33., 18., 0., 0., 1.161, 
  0.633, 0., 0., "", "", "", "", "", "", "", 79.63, 2.8435943*^7, 36.253, 
  29., 6.614, 3.915, 16745.022, "", 204.85, 6.47, "", "", "", 0.8, 72.06}, 
 {"VEN", "South America", "Venezuela", "2020-03-18", 33., 0., 0., 0., 1.161, 
  0., 0., 0., "", "", "", "", "", "", "", 82.41, 2.8435943*^7, 36.253, 29., 
  6.614, 3.915, 16745.022, "", 204.85, 6.47, "", "", "", 0.8, 72.06}, 
 {"VEN", "South America", "Venezuela", "2020-03-19", 33., 0., 0., 0., 1.161, 
  0., 0., 0., "", "", "", "", "", "", "", 82.41, 2.8435943*^7, 36.253, 29., 
  6.614, 3.915, 16745.022, "", 204.85, 6.47, "", "", "", 0.8, 72.06}, 
 {"VEN", "South America", "Venezuela", "2020-03-20", 33., 0., 0., 0., 1.161, 
  0., 0., 0., "", "", "", "", "", "", "", 82.41, 2.8435943*^7, 36.253, 29., 
  6.614, 3.915, 16745.022, "", 204.85, 6.47, "", "", "", 0.8, 72.06}, 
 {"VEN", "South America", "Venezuela", "2020-03-21", 36., 3., 0., 0., 1.266, 
  0.106, 0., 0., "", "", "", "", "", "", "", 82.41, 2.8435943*^7, 36.253, 
  29., 6.614, 3.915, 16745.022, "", 204.85, 6.47, "", "", "", 0.8, 72.06}, 
 {"VEN", "South America", "Venezuela", "2020-03-22", 36., 0., 0., 0., 1.266, 
  0., 0., 0., "", "", "", "", "", "", "", 82.41, 2.8435943*^7, 36.253, 29., 
  6.614, 3.915, 16745.022, "", 204.85, 6.47, "", "", "", 0.8, 72.06}, 
 {"VEN", "South America", "Venezuela", "2020-03-23", 36., 0., 0., 0., 1.266, 
  0., 0., 0., "", "", "", "", "", "", "", 82.41, 2.8435943*^7, 36.253, 29., 
  6.614, 3.915, 16745.022, "", 204.85, 6.47, "", "", "", 0.8, 72.06}, 
 {"VEN", "South America", "Venezuela", "2020-03-24", 84., 48., 0., 0., 2.954, 
  1.688, 0., 0., "", "", "", "", "", "", "", 82.41, 2.8435943*^7, 36.253, 
  29., 6.614, 3.915, 16745.022, "", 204.85, 6.47, "", "", "", 0.8, 72.06}, 
 {"VEN", "South America", "Venezuela", "2020-03-25", 91., 7., 0., 0., 3.2, 
  0.246, 0., 0., "", "", "", "", "", "", "", 82.41, 2.8435943*^7, 36.253, 
  29., 6.614, 3.915, 16745.022, "", 204.85, 6.47, "", "", "", 0.8, 72.06}, 
 {"VEN", "South America", "Venezuela", "2020-03-26", 106., 15., 0., 0., 
  3.728, 0.528, 0., 0., "", "", "", "", "", "", "", 82.41, 2.8435943*^7, 
  36.253, 29., 6.614, 3.915, 16745.022, "", 204.85, 6.47, "", "", "", 0.8, 
  72.06}, {"VEN", "South America", "Venezuela", "2020-03-27", 107., 1., 1., 
  1., 3.763, 0.035, 0.035, 0.035, "", "", "", "", "", "", "", 82.41, 
  2.8435943*^7, 36.253, 29., 6.614, 3.915, 16745.022, "", 204.85, 6.47, "", 
  "", "", 0.8, 72.06}, {"VEN", "South America", "Venezuela", "2020-03-28", 
  119., 12., 1., 0., 4.185, 0.422, 0.035, 0., "", "", "", "", "", "", "", 
  82.41, 2.8435943*^7, 36.253, 29., 6.614, 3.915, 16745.022, "", 204.85, 
  6.47, "", "", "", 0.8, 72.06}, {"VEN", "South America", "Venezuela", 
  "2020-03-29", 119., 0., 1., 0., 4.185, 0., 0.035, 0., "", "", "", "", "", 
  "", "", 82.41, 2.8435943*^7, 36.253, 29., 6.614, 3.915, 16745.022, "", 
  204.85, 6.47, "", "", "", 0.8, 72.06}, {"VEN", "South America", 
  "Venezuela", "2020-03-30", 119., 0., 1., 0., 4.185, 0., 0.035, 0., "", "", 
  "", "", "", "", "", 82.41, 2.8435943*^7, 36.253, 29., 6.614, 3.915, 
  16745.022, "", 204.85, 6.47, "", "", "", 0.8, 72.06}, 
 {"VEN", "South America", "Venezuela", "2020-03-31", 135., 16., 3., 2., 
  4.748, 0.563, 0.106, 0.07, "", "", "", "", "", "", "", 82.41, 2.8435943*^7, 
  36.253, 29., 6.614, 3.915, 16745.022, "", 204.85, 6.47, "", "", "", 0.8, 
  72.06}, {"VEN", "South America", "Venezuela", "2020-04-01", 135., 0., 3., 
  0., 4.748, 0., 0.106, 0., "", "", "", "", "", "", "", 82.41, 2.8435943*^7, 
  36.253, 29., 6.614, 3.915, 16745.022, "", 204.85, 6.47, "", "", "", 0.8, 
  72.06}, {"VEN", "South America", "Venezuela", "2020-04-02", 143., 8., 3., 
  0., 5.029, 0.281, 0.106, 0., "", "", "", "", "", "", "", 82.41, 
  2.8435943*^7, 36.253, 29., 6.614, 3.915, 16745.022, "", 204.85, 6.47, "", 
  "", "", 0.8, 72.06}, {"VEN", "South America", "Venezuela", "2020-04-03", 
  144., 1., 3., 0., 5.064, 0.035, 0.106, 0., "", "", "", "", "", "", "", 
  82.41, 2.8435943*^7, 36.253, 29., 6.614, 3.915, 16745.022, "", 204.85, 
  6.47, "", "", "", 0.8, 72.06}, {"VEN", "South America", "Venezuela", 
  "2020-04-04", 144., 0., 3., 0., 5.064, 0., 0.106, 0., "", "", "", "", "", 
  "", "", 82.41, 2.8435943*^7, 36.253, 29., 6.614, 3.915, 16745.022, "", 
  204.85, 6.47, "", "", "", 0.8, 72.06}, {"VEN", "South America", 
  "Venezuela", "2020-04-05", 144., 0., 5., 2., 5.064, 0., 0.176, 0.07, "", 
  "", "", "", "", "", "", 82.41, 2.8435943*^7, 36.253, 29., 6.614, 3.915, 
  16745.022, "", 204.85, 6.47, "", "", "", 0.8, 72.06}, 
 {"VEN", "South America", "Venezuela", "2020-04-06", 148., 4., 5., 0., 5.205, 
  0.141, 0.176, 0., "", "", "", "", "", "", "", 82.41, 2.8435943*^7, 36.253, 
  29., 6.614, 3.915, 16745.022, "", 204.85, 6.47, "", "", "", 0.8, 72.06}, 
 {"VEN", "South America", "Venezuela", "2020-04-07", 159., 11., 5., 0., 
  5.592, 0.387, 0.176, 0., "", "", "", "", "", "", "", 82.41, 2.8435943*^7, 
  36.253, 29., 6.614, 3.915, 16745.022, "", 204.85, 6.47, "", "", "", 0.8, 
  72.06}, {"VEN", "South America", "Venezuela", "2020-04-08", 166., 7., 7., 
  2., 5.838, 0.246, 0.246, 0.07, "", "", "", "", "", "", "", 82.41, 
  2.8435943*^7, 36.253, 29., 6.614, 3.915, 16745.022, "", 204.85, 6.47, "", 
  "", "", 0.8, 72.06}, {"VEN", "South America", "Venezuela", "2020-04-09", 
  167., 1., 8., 1., 5.873, 0.035, 0.281, 0.035, "", "", "", "", "", "", "", 
  82.41, 2.8435943*^7, 36.253, 29., 6.614, 3.915, 16745.022, "", 204.85, 
  6.47, "", "", "", 0.8, 72.06}, {"VEN", "South America", "Venezuela", 
  "2020-04-10", 171., 4., 9., 1., 6.014, 0.141, 0.317, 0.035, "", "", "", "", 
  "", "", "", 82.41, 2.8435943*^7, 36.253, 29., 6.614, 3.915, 16745.022, "", 
  204.85, 6.47, "", "", "", 0.8, 72.06}, {"VEN", "South America", 
  "Venezuela", "2020-04-11", 175., 4., 9., 0., 6.154, 0.141, 0.317, 0., "", 
  "", "", "", "", "", "", 82.41, 2.8435943*^7, 36.253, 29., 6.614, 3.915, 
  16745.022, "", 204.85, 6.47, "", "", "", 0.8, 72.06}, 
 {"VEN", "South America", "Venezuela", "2020-04-12", 175., 0., 9., 0., 6.154, 
  0., 0.317, 0., "", "", "", "", "", "", "", 82.41, 2.8435943*^7, 36.253, 
  29., 6.614, 3.915, 16745.022, "", 204.85, 6.47, "", "", "", 0.8, 72.06}, 
 {"VEN", "South America", "Venezuela", "2020-04-13", 181., 6., 9., 0., 6.365, 
  0.211, 0.317, 0., "", "", "", "", "", "", "", 82.41, 2.8435943*^7, 36.253, 
  29., 6.614, 3.915, 16745.022, "", 204.85, 6.47, "", "", "", 0.8, 72.06}, 
 {"VEN", "South America", "Venezuela", "2020-04-14", 189., 8., 9., 0., 6.647, 
  0.281, 0.317, 0., "", "", "", "", "", "", "", 82.41, 2.8435943*^7, 36.253, 
  29., 6.614, 3.915, 16745.022, "", 204.85, 6.47, "", "", "", 0.8, 72.06}, 
 {"VEN", "South America", "Venezuela", "2020-04-15", 193., 4., 9., 0., 6.787, 
  0.141, 0.317, 0., "", "", "", "", "", "", "", 82.41, 2.8435943*^7, 36.253, 
  29., 6.614, 3.915, 16745.022, "", 204.85, 6.47, "", "", "", 0.8, 72.06}, 
 {"VEN", "South America", "Venezuela", "2020-04-16", 197., 4., 9., 0., 6.928, 
  0.141, 0.317, 0., "", "", "", "", "", "", "", 82.41, 2.8435943*^7, 36.253, 
  29., 6.614, 3.915, 16745.022, "", 204.85, 6.47, "", "", "", 0.8, 72.06}, 
 {"VEN", "South America", "Venezuela", "2020-04-17", 204., 7., 9., 0., 7.174, 
  0.246, 0.317, 0., "", "", "", "", "", "", "", 82.41, 2.8435943*^7, 36.253, 
  29., 6.614, 3.915, 16745.022, "", 204.85, 6.47, "", "", "", 0.8, 72.06}, 
 {"VEN", "South America", "Venezuela", "2020-04-18", 227., 23., 9., 0., 
  7.983, 0.809, 0.317, 0., "", "", "", "", "", "", "", 82.41, 2.8435943*^7, 
  36.253, 29., 6.614, 3.915, 16745.022, "", 204.85, 6.47, "", "", "", 0.8, 
  72.06}, {"VEN", "South America", "Venezuela", "2020-04-19", 227., 0., 9., 
  0., 7.983, 0., 0.317, 0., "", "", "", "", "", "", "", 82.41, 2.8435943*^7, 
  36.253, 29., 6.614, 3.915, 16745.022, "", 204.85, 6.47, "", "", "", 0.8, 
  72.06}, {"VEN", "South America", "Venezuela", "2020-04-20", 256., 29., 9., 
  0., 9.003, 1.02, 0.317, 0., "", "", "", "", "", "", "", 82.41, 
  2.8435943*^7, 36.253, 29., 6.614, 3.915, 16745.022, "", 204.85, 6.47, "", 
  "", "", 0.8, 72.06}, {"VEN", "South America", "Venezuela", "2020-04-21", 
  256., 0., 9., 0., 9.003, 0., 0.317, 0., "", "", "", "", "", "", "", 82.41, 
  2.8435943*^7, 36.253, 29., 6.614, 3.915, 16745.022, "", 204.85, 6.47, "", 
  "", "", 0.8, 72.06}, {"VEN", "South America", "Venezuela", "2020-04-22", 
  285., 29., 10., 1., 10.023, 1.02, 0.352, 0.035, "", "", "", "", "", "", "", 
  82.41, 2.8435943*^7, 36.253, 29., 6.614, 3.915, 16745.022, "", 204.85, 
  6.47, "", "", "", 0.8, 72.06}, {"VEN", "South America", "Venezuela", 
  "2020-04-23", 288., 3., 10., 0., 10.128, 0.106, 0.352, 0., "", "", "", "", 
  "", "", "", 82.41, 2.8435943*^7, 36.253, 29., 6.614, 3.915, 16745.022, "", 
  204.85, 6.47, "", "", "", 0.8, 72.06}, {"VEN", "South America", 
  "Venezuela", "2020-04-24", 298., 10., 10., 0., 10.48, 0.352, 0.352, 0., "", 
  "", "", "", "", "", "", 82.41, 2.8435943*^7, 36.253, 29., 6.614, 3.915, 
  16745.022, "", 204.85, 6.47, "", "", "", 0.8, 72.06}, 
 {"VEN", "South America", "Venezuela", "2020-04-25", 318., 20., 10., 0., 
  11.183, 0.703, 0.352, 0., "", "", "", "", "", "", "", 82.41, 2.8435943*^7, 
  36.253, 29., 6.614, 3.915, 16745.022, "", 204.85, 6.47, "", "", "", 0.8, 
  72.06}, {"VEN", "South America", "Venezuela", "2020-04-26", 323., 5., 10., 
  0., 11.359, 0.176, 0.352, 0., "", "", "", "", "", "", "", 82.41, 
  2.8435943*^7, 36.253, 29., 6.614, 3.915, 16745.022, "", 204.85, 6.47, "", 
  "", "", 0.8, 72.06}, {"VEN", "South America", "Venezuela", "2020-04-27", 
  325., 2., 10., 0., 11.429, 0.07, 0.352, 0., "", "", "", "", "", "", "", 
  82.41, 2.8435943*^7, 36.253, 29., 6.614, 3.915, 16745.022, "", 204.85, 
  6.47, "", "", "", 0.8, 72.06}, {"VEN", "South America", "Venezuela", 
  "2020-04-28", 329., 4., 10., 0., 11.57, 0.141, 0.352, 0., "", "", "", "", 
  "", "", "", 82.41, 2.8435943*^7, 36.253, 29., 6.614, 3.915, 16745.022, "", 
  204.85, 6.47, "", "", "", 0.8, 72.06}, {"VEN", "South America", 
  "Venezuela", "2020-04-29", 329., 0., 10., 0., 11.57, 0., 0.352, 0., "", "", 
  "", "", "", "", "", 82.41, 2.8435943*^7, 36.253, 29., 6.614, 3.915, 
  16745.022, "", 204.85, 6.47, "", "", "", 0.8, 72.06}, 
 {"VEN", "South America", "Venezuela", "2020-04-30", 331., 2., 10., 0., 
  11.64, 0.07, 0.352, 0., "", "", "", "", "", "", "", 82.41, 2.8435943*^7, 
  36.253, 29., 6.614, 3.915, 16745.022, "", 204.85, 6.47, "", "", "", 0.8, 
  72.06}, {"VEN", "South America", "Venezuela", "2020-05-01", 333., 2., 10., 
  0., 11.711, 0.07, 0.352, 0., "", "", "", "", "", "", "", 82.41, 
  2.8435943*^7, 36.253, 29., 6.614, 3.915, 16745.022, "", 204.85, 6.47, "", 
  "", "", 0.8, 72.06}, {"VEN", "South America", "Venezuela", "2020-05-02", 
  335., 2., 10., 0., 11.781, 0.07, 0.352, 0., "", "", "", "", "", "", "", 
  82.41, 2.8435943*^7, 36.253, 29., 6.614, 3.915, 16745.022, "", 204.85, 
  6.47, "", "", "", 0.8, 72.06}, {"VEN", "South America", "Venezuela", 
  "2020-05-03", 345., 10., 10., 0., 12.133, 0.352, 0.352, 0., "", "", "", "", 
  "", "", "", 82.41, 2.8435943*^7, 36.253, 29., 6.614, 3.915, 16745.022, "", 
  204.85, 6.47, "", "", "", 0.8, 72.06}, {"VEN", "South America", 
  "Venezuela", "2020-05-04", 357., 12., 10., 0., 12.555, 0.422, 0.352, 0., 
  "", "", "", "", "", "", "", 82.41, 2.8435943*^7, 36.253, 29., 6.614, 3.915, 
  16745.022, "", 204.85, 6.47, "", "", "", 0.8, 72.06}, 
 {"VEN", "South America", "Venezuela", "2020-05-05", 361., 4., 10., 0., 
  12.695, 0.141, 0.352, 0., "", "", "", "", "", "", "", 82.41, 2.8435943*^7, 
  36.253, 29., 6.614, 3.915, 16745.022, "", 204.85, 6.47, "", "", "", 0.8, 
  72.06}, {"VEN", "South America", "Venezuela", "2020-05-06", 367., 6., 10., 
  0., 12.906, 0.211, 0.352, 0., "", "", "", "", "", "", "", 82.41, 
  2.8435943*^7, 36.253, 29., 6.614, 3.915, 16745.022, "", 204.85, 6.47, "", 
  "", "", 0.8, 72.06}, {"VEN", "South America", "Venezuela", "2020-05-07", 
  379., 12., 10., 0., 13.328, 0.422, 0.352, 0., "", "", "", "", "", "", "", 
  82.41, 2.8435943*^7, 36.253, 29., 6.614, 3.915, 16745.022, "", 204.85, 
  6.47, "", "", "", 0.8, 72.06}, {"VEN", "South America", "Venezuela", 
  "2020-05-08", 381., 2., 10., 0., 13.399, 0.07, 0.352, 0., "", "", "", "", 
  "", "", "", 82.41, 2.8435943*^7, 36.253, 29., 6.614, 3.915, 16745.022, "", 
  204.85, 6.47, "", "", "", 0.8, 72.06}, {"VEN", "South America", 
  "Venezuela", "2020-05-09", 388., 7., 10., 0., 13.645, 0.246, 0.352, 0., "", 
  "", "", "", "", "", "", 82.41, 2.8435943*^7, 36.253, 29., 6.614, 3.915, 
  16745.022, "", 204.85, 6.47, "", "", "", 0.8, 72.06}, 
 {"VEN", "South America", "Venezuela", "2020-05-10", 402., 14., 10., 0., 
  14.137, 0.492, 0.352, 0., "", "", "", "", "", "", "", 82.41, 2.8435943*^7, 
  36.253, 29., 6.614, 3.915, 16745.022, "", 204.85, 6.47, "", "", "", 0.8, 
  72.06}, {"VEN", "South America", "Venezuela", "2020-05-11", 414., 12., 10., 
  0., 14.559, 0.422, 0.352, 0., "", "", "", "", "", "", "", 82.41, 
  2.8435943*^7, 36.253, 29., 6.614, 3.915, 16745.022, "", 204.85, 6.47, "", 
  "", "", 0.8, 72.06}, {"VEN", "South America", "Venezuela", "2020-05-12", 
  422., 8., 10., 0., 14.84, 0.281, 0.352, 0., "", "", "", "", "", "", "", 
  82.41, 2.8435943*^7, 36.253, 29., 6.614, 3.915, 16745.022, "", 204.85, 
  6.47, "", "", "", 0.8, 72.06}, {"VEN", "South America", "Venezuela", 
  "2020-05-13", 423., 1., 10., 0., 14.876, 0.035, 0.352, 0., "", "", "", "", 
  "", "", "", 85.19, 2.8435943*^7, 36.253, 29., 6.614, 3.915, 16745.022, "", 
  204.85, 6.47, "", "", "", 0.8, 72.06}, {"VEN", "South America", 
  "Venezuela", "2020-05-14", 440., 17., 10., 0., 15.473, 0.598, 0.352, 0., 
  "", "", "", "", "", "", "", 85.19, 2.8435943*^7, 36.253, 29., 6.614, 3.915, 
  16745.022, "", 204.85, 6.47, "", "", "", 0.8, 72.06}, 
 {"VEN", "South America", "Venezuela", "2020-05-15", 455., 15., 10., 0., 
  16.001, 0.528, 0.352, 0., "", "", "", "", "", "", "", 85.19, 2.8435943*^7, 
  36.253, 29., 6.614, 3.915, 16745.022, "", 204.85, 6.47, "", "", "", 0.8, 
  72.06}, {"VEN", "South America", "Venezuela", "2020-05-16", 459., 4., 10., 
  0., 16.142, 0.141, 0.352, 0., "", "", "", "", "", "", "", 85.19, 
  2.8435943*^7, 36.253, 29., 6.614, 3.915, 16745.022, "", 204.85, 6.47, "", 
  "", "", 0.8, 72.06}, {"VEN", "South America", "Venezuela", "2020-05-17", 
  504., 45., 10., 0., 17.724, 1.583, 0.352, 0., "", "", "", "", "", "", "", 
  85.19, 2.8435943*^7, 36.253, 29., 6.614, 3.915, 16745.022, "", 204.85, 
  6.47, "", "", "", 0.8, 72.06}, {"VEN", "South America", "Venezuela", 
  "2020-05-18", 541., 37., 10., 0., 19.025, 1.301, 0.352, 0., "", "", "", "", 
  "", "", "", 85.19, 2.8435943*^7, 36.253, 29., 6.614, 3.915, 16745.022, "", 
  204.85, 6.47, "", "", "", 0.8, 72.06}, {"VEN", "South America", 
  "Venezuela", "2020-05-19", 618., 77., 10., 0., 21.733, 2.708, 0.352, 0., 
  "", "", "", "", "", "", "", 85.19, 2.8435943*^7, 36.253, 29., 6.614, 3.915, 
  16745.022, "", 204.85, 6.47, "", "", "", 0.8, 72.06}, 
 {"VEN", "South America", "Venezuela", "2020-05-20", 749., 131., 10., 0., 
  26.34, 4.607, 0.352, 0., "", "", "", "", "", "", "", 85.19, 2.8435943*^7, 
  36.253, 29., 6.614, 3.915, 16745.022, "", 204.85, 6.47, "", "", "", 0.8, 
  72.06}, {"VEN", "South America", "Venezuela", "2020-05-21", 824., 75., 10., 
  0., 28.977, 2.638, 0.352, 0., "", "", "", "", "", "", "", 85.19, 
  2.8435943*^7, 36.253, 29., 6.614, 3.915, 16745.022, "", 204.85, 6.47, "", 
  "", "", 0.8, 72.06}, {"VEN", "South America", "Venezuela", "2020-05-22", 
  882., 58., 10., 0., 31.017, 2.04, 0.352, 0., "", "", "", "", "", "", "", 
  85.19, 2.8435943*^7, 36.253, 29., 6.614, 3.915, 16745.022, "", 204.85, 
  6.47, "", "", "", 0.8, 72.06}, {"VEN", "South America", "Venezuela", 
  "2020-05-23", 944., 62., 10., 0., 33.197, 2.18, 0.352, 0., "", "", "", "", 
  "", "", "", 85.19, 2.8435943*^7, 36.253, 29., 6.614, 3.915, 16745.022, "", 
  204.85, 6.47, "", "", "", 0.8, 72.06}, {"VEN", "South America", 
  "Venezuela", "2020-05-24", 944., 0., 10., 0., 33.197, 0., 0.352, 0., "", 
  "", "", "", "", "", "", 85.19, 2.8435943*^7, 36.253, 29., 6.614, 3.915, 
  16745.022, "", 204.85, 6.47, "", "", "", 0.8, 72.06}, 
 {"VEN", "South America", "Venezuela", "2020-05-25", 1121., 177., 10., 0., 
  39.422, 6.225, 0.352, 0., "", "", "", "", "", "", "", 85.19, 2.8435943*^7, 
  36.253, 29., 6.614, 3.915, 16745.022, "", 204.85, 6.47, "", "", "", 0.8, 
  72.06}, {"VEN", "South America", "Venezuela", "2020-05-26", 1177., 56., 
  10., 0., 41.391, 1.969, 0.352, 0., "", "", "", "", "", "", "", 85.19, 
  2.8435943*^7, 36.253, 29., 6.614, 3.915, 16745.022, "", 204.85, 6.47, "", 
  "", "", 0.8, 72.06}, {"VEN", "South America", "Venezuela", "2020-05-27", 
  1211., 34., 11., 1., 42.587, 1.196, 0.387, 0.035, "", "", "", "", "", "", 
  "", 85.19, 2.8435943*^7, 36.253, 29., 6.614, 3.915, 16745.022, "", 204.85, 
  6.47, "", "", "", 0.8, 72.06}, {"VEN", "South America", "Venezuela", 
  "2020-05-28", 1245., 34., 11., 0., 43.783, 1.196, 0.387, 0., "", "", "", 
  "", "", "", "", 85.19, 2.8435943*^7, 36.253, 29., 6.614, 3.915, 16745.022, 
  "", 204.85, 6.47, "", "", "", 0.8, 72.06}, {"VEN", "South America", 
  "Venezuela", "2020-05-29", 1327., 82., 11., 0., 46.666, 2.884, 0.387, 0., 
  "", "", "", "", "", "", "", 85.19, 2.8435943*^7, 36.253, 29., 6.614, 3.915, 
  16745.022, "", 204.85, 6.47, "", "", "", 0.8, 72.06}, 
 {"VEN", "South America", "Venezuela", "2020-05-30", 1369., 42., 14., 3., 
  48.143, 1.477, 0.492, 0.106, "", "", "", "", "", "", "", 85.19, 
  2.8435943*^7, 36.253, 29., 6.614, 3.915, 16745.022, "", 204.85, 6.47, "", 
  "", "", 0.8, 72.06}, {"VEN", "South America", "Venezuela", "2020-05-31", 
  1459., 90., 14., 0., 51.308, 3.165, 0.492, 0., "", "", "", "", "", "", "", 
  85.19, 2.8435943*^7, 36.253, 29., 6.614, 3.915, 16745.022, "", 204.85, 
  6.47, "", "", "", 0.8, 72.06}, {"VEN", "South America", "Venezuela", 
  "2020-06-01", 1510., 51., 14., 0., 53.102, 1.794, 0.492, 0., "", "", "", 
  "", "", "", "", 85.19, 2.8435943*^7, 36.253, 29., 6.614, 3.915, 16745.022, 
  "", 204.85, 6.47, "", "", "", 0.8, 72.06}, {"VEN", "South America", 
  "Venezuela", "2020-06-02", 1662., 152., 17., 3., 58.447, 5.345, 0.598, 
  0.106, "", "", "", "", "", "", "", 81.48, 2.8435943*^7, 36.253, 29., 6.614, 
  3.915, 16745.022, "", 204.85, 6.47, "", "", "", 0.8, 72.06}, 
 {"VEN", "South America", "Venezuela", "2020-06-03", 1819., 157., 18., 1., 
  63.968, 5.521, 0.633, 0.035, "", "", "", "", "", "", "", 81.48, 
  2.8435943*^7, 36.253, 29., 6.614, 3.915, 16745.022, "", 204.85, 6.47, "", 
  "", "", 0.8, 72.06}, {"VEN", "South America", "Venezuela", "2020-06-04", 
  1952., 133., 20., 2., 68.646, 4.677, 0.703, 0.07, "", "", "", "", "", "", 
  "", 81.48, 2.8435943*^7, 36.253, 29., 6.614, 3.915, 16745.022, "", 204.85, 
  6.47, "", "", "", 0.8, 72.06}, {"VEN", "South America", "Venezuela", 
  "2020-06-05", 2087., 135., 20., 0., 73.393, 4.748, 0.703, 0., "", "", "", 
  "", "", "", "", 81.48, 2.8435943*^7, 36.253, 29., 6.614, 3.915, 16745.022, 
  "", 204.85, 6.47, "", "", "", 0.8, 72.06}, {"VEN", "South America", 
  "Venezuela", "2020-06-06", 2145., 58., 20., 0., 75.433, 2.04, 0.703, 0., 
  "", "", "", "", "", "", "", 81.48, 2.8435943*^7, 36.253, 29., 6.614, 3.915, 
  16745.022, "", 204.85, 6.47, "", "", "", 0.8, 72.06}, 
 {"VEN", "South America", "Venezuela", "2020-06-07", 2316., 171., 22., 2., 
  81.446, 6.014, 0.774, 0.07, "", "", "", "", "", "", "", 81.48, 
  2.8435943*^7, 36.253, 29., 6.614, 3.915, 16745.022, "", 204.85, 6.47, "", 
  "", "", 0.8, 72.06}, {"VEN", "South America", "Venezuela", "2020-06-08", 
  2377., 61., 22., 0., 83.591, 2.145, 0.774, 0., "", "", "", "", "", "", "", 
  81.48, 2.8435943*^7, 36.253, 29., 6.614, 3.915, 16745.022, "", 204.85, 
  6.47, "", "", "", 0.8, 72.06}, {"VEN", "South America", "Venezuela", 
  "2020-06-09", 2473., 96., 22., 0., 86.967, 3.376, 0.774, 0., "", "", "", 
  "", "", "", "", 81.48, 2.8435943*^7, 36.253, 29., 6.614, 3.915, 16745.022, 
  "", 204.85, 6.47, "", "", "", 0.8, 72.06}, {"VEN", "South America", 
  "Venezuela", "2020-06-10", 2632., 159., 23., 1., 92.559, 5.592, 0.809, 
  0.035, "", "", "", "", "", "", "", 81.48, 2.8435943*^7, 36.253, 29., 6.614, 
  3.915, 16745.022, "", 204.85, 6.47, "", "", "", 0.8, 72.06}, 
 {"VEN", "South America", "Venezuela", "2020-06-11", 2738., 106., 23., 0., 
  96.287, 3.728, 0.809, 0., "", "", "", "", "", "", "", 81.48, 2.8435943*^7, 
  36.253, 29., 6.614, 3.915, 16745.022, "", 204.85, 6.47, "", "", "", 0.8, 
  72.06}, {"VEN", "South America", "Venezuela", "2020-06-12", 2814., 76., 
  23., 0., 98.959, 2.673, 0.809, 0., "", "", "", "", "", "", "", 81.48, 
  2.8435943*^7, 36.253, 29., 6.614, 3.915, 16745.022, "", 204.85, 6.47, "", 
  "", "", 0.8, 72.06}, {"VEN", "South America", "Venezuela", "2020-06-13", 
  2879., 65., 23., 0., 101.245, 2.286, 0.809, 0., "", "", "", "", "", "", "", 
  81.48, 2.8435943*^7, 36.253, 29., 6.614, 3.915, 16745.022, "", 204.85, 
  6.47, "", "", "", 0.8, 72.06}, {"VEN", "South America", "Venezuela", 
  "2020-06-14", 2904., 25., 24., 1., 102.124, 0.879, 0.844, 0.035, "", "", 
  "", "", "", "", "", 81.48, 2.8435943*^7, 36.253, 29., 6.614, 3.915, 
  16745.022, "", 204.85, 6.47, "", "", "", 0.8, 72.06}, 
 {"VEN", "South America", "Venezuela", "2020-06-15", 2978., 74., 25., 1., 
  104.727, 2.602, 0.879, 0.035, "", "", "", "", "", "", "", 72.22, 
  2.8435943*^7, 36.253, 29., 6.614, 3.915, 16745.022, "", 204.85, 6.47, "", 
  "", "", 0.8, 72.06}, {"VEN", "South America", "Venezuela", "2020-06-16", 
  3062., 84., 26., 1., 107.681, 2.954, 0.914, 0.035, "", "", "", "", "", "", 
  "", 72.22, 2.8435943*^7, 36.253, 29., 6.614, 3.915, 16745.022, "", 204.85, 
  6.47, "", "", "", 0.8, 72.06}, {"VEN", "South America", "Venezuela", 
  "2020-06-17", 3150., 88., 27., 1., 110.775, 3.095, 0.95, 0.035, "", "", "", 
  "", "", "", "", 72.22, 2.8435943*^7, 36.253, 29., 6.614, 3.915, 16745.022, 
  "", 204.85, 6.47, "", "", "", 0.8, 72.06}, {"VEN", "South America", 
  "Venezuela", "2020-06-19", 3484., 334., 28., 1., 122.521, 11.746, 0.985, 
  0.035, "", "", "", "", "", "", "", 72.22, 2.8435943*^7, 36.253, 29., 6.614, 
  3.915, 16745.022, "", 204.85, 6.47, "", "", "", 0.8, 72.06}, 
 {"VEN", "South America", "Venezuela", "2020-06-20", 3591., 107., 30., 2., 
  126.284, 3.763, 1.055, 0.07, "", "", "", "", "", "", "", 72.22, 
  2.8435943*^7, 36.253, 29., 6.614, 3.915, 16745.022, "", 204.85, 6.47, "", 
  "", "", 0.8, 72.06}, {"VEN", "South America", "Venezuela", "2020-06-21", 
  3790., 199., 33., 3., 133.282, 6.998, 1.161, 0.106, "", "", "", "", "", "", 
  "", 72.22, 2.8435943*^7, 36.253, 29., 6.614, 3.915, 16745.022, "", 204.85, 
  6.47, "", "", "", 0.8, 72.06}, {"VEN", "South America", "Venezuela", 
  "2020-06-22", 3918., 128., 33., 0., 137.783, 4.501, 1.161, 0., "", "", "", 
  "", "", "", "", 87.04, 2.8435943*^7, 36.253, 29., 6.614, 3.915, 16745.022, 
  "", 204.85, 6.47, "", "", "", 0.8, 72.06}, {"VEN", "South America", 
  "Venezuela", "2020-06-23", 4048., 130., 35., 2., 142.355, 4.572, 1.231, 
  0.07, "", "", "", "", "", "", "", 87.04, 2.8435943*^7, 36.253, 29., 6.614, 
  3.915, 16745.022, "", 204.85, 6.47, "", "", "", 0.8, 72.06}, 
 {"VEN", "South America", "Venezuela", "2020-06-24", 4186., 138., 35., 0., 
  147.208, 4.853, 1.231, 0., "", "", "", "", "", "", "", 87.04, 2.8435943*^7, 
  36.253, 29., 6.614, 3.915, 16745.022, "", 204.85, 6.47, "", "", "", 0.8, 
  72.06}, {"VEN", "South America", "Venezuela", "2020-06-25", 4365., 179., 
  38., 3., 153.503, 6.295, 1.336, 0.106, "", "", "", "", "", "", "", 87.04, 
  2.8435943*^7, 36.253, 29., 6.614, 3.915, 16745.022, "", 204.85, 6.47, "", 
  "", "", 0.8, 72.06}, {"VEN", "South America", "Venezuela", "2020-06-26", 
  4563., 198., 39., 1., 160.466, 6.963, 1.372, 0.035, "", "", "", "", "", "", 
  "", 87.04, 2.8435943*^7, 36.253, 29., 6.614, 3.915, 16745.022, "", 204.85, 
  6.47, "", "", "", 0.8, 72.06}, {"VEN", "South America", "Venezuela", 
  "2020-06-27", 4779., 216., 41., 2., 168.062, 7.596, 1.442, 0.07, "", "", 
  "", "", "", "", "", 87.04, 2.8435943*^7, 36.253, 29., 6.614, 3.915, 
  16745.022, "", 204.85, 6.47, "", "", "", 0.8, 72.06}, 
 {"VEN", "South America", "Venezuela", "2020-06-28", 5130., 351., 42., 1., 
  180.405, 12.344, 1.477, 0.035, "", "", "", "", "", "", "", 87.04, 
  2.8435943*^7, 36.253, 29., 6.614, 3.915, 16745.022, "", 204.85, 6.47, "", 
  "", "", 0.8, 72.06}, {"VEN", "South America", "Venezuela", "2020-06-29", 
  5297., 167., 44., 2., 186.278, 5.873, 1.547, 0.07, "", "", "", "", "", "", 
  "", 87.04, 2.8435943*^7, 36.253, 29., 6.614, 3.915, 16745.022, "", 204.85, 
  6.47, "", "", "", 0.8, 72.06}, {"VEN", "South America", "Venezuela", 
  "2020-06-30", 5530., 233., 48., 4., 194.472, 8.194, 1.688, 0.141, "", "", 
  "", "", "", "", "", "", 2.8435943*^7, 36.253, 29., 6.614, 3.915, 16745.022, 
  "", 204.85, 6.47, "", "", "", 0.8, 72.06}, {"VEN", "South America", 
  "Venezuela", "2020-07-01", 5832., 302., 51., 3., 205.093, 10.62, 1.794, 
  0.106, "", "", "", "", "", "", "", "", 2.8435943*^7, 36.253, 29., 6.614, 
  3.915, 16745.022, "", 204.85, 6.47, "", "", "", 0.8, 72.06}, 
 {"VEN", "South America", "Venezuela", "2020-07-02", 6062., 230., 54., 3., 
  213.181, 8.088, 1.899, 0.106, "", "", "", "", "", "", "", "", 2.8435943*^7, 
  36.253, 29., 6.614, 3.915, 16745.022, "", 204.85, 6.47, "", "", "", 0.8, 
  72.06}, {"VEN", "South America", "Venezuela", "2020-07-03", 6273., 211., 
  57., 3., 220.601, 7.42, 2.005, 0.106, "", "", "", "", "", "", "", "", 
  2.8435943*^7, 36.253, 29., 6.614, 3.915, 16745.022, "", 204.85, 6.47, "", 
  "", "", 0.8, 72.06}, {"VEN", "South America", "Venezuela", "2020-07-04", 
  6537., 264., 59., 2., 229.885, 9.284, 2.075, 0.07, "", "", "", "", "", "", 
  "", "", 2.8435943*^7, 36.253, 29., 6.614, 3.915, 16745.022, "", 204.85, 
  6.47, "", "", "", 0.8, 72.06}, {"VEN", "South America", "Venezuela", 
  "2020-07-05", 6750., 213., 62., 3., 237.376, 7.491, 2.18, 0.106, "", "", 
  "", "", "", "", "", "", 2.8435943*^7, 36.253, 29., 6.614, 3.915, 16745.022, 
  "", 204.85, 6.47, "", "", "", 0.8, 72.06}, {"VEN", "South America", 
  "Venezuela", "2020-07-06", 7169., 419., 64., 2., 252.111, 14.735, 2.251, 
  0.07, "", "", "", "", "", "", "", "", 2.8435943*^7, 36.253, 29., 6.614, 
  3.915, 16745.022, "", 204.85, 6.47, "", "", "", 0.8, 72.06}, 
 {"VEN", "South America", "Venezuela", "2020-07-07", 7411., 242., 68., 4., 
  260.621, 8.51, 2.391, 0.141, "", "", "", "", "", "", "", "", 2.8435943*^7, 
  36.253, 29., 6.614, 3.915, 16745.022, "", 204.85, 6.47, "", "", "", 0.8, 
  72.06}, {"VEN", "South America", "Venezuela", "2020-07-08", 7693., 282., 
  71., 3., 270.538, 9.917, 2.497, 0.106, "", "", "", "", "", "", "", "", 
  2.8435943*^7, 36.253, 29., 6.614, 3.915, 16745.022, "", 204.85, 6.47, "", 
  "", "", 0.8, 72.06}, {"VNM", "Asia", "Vietnam", "2019-12-31", 0., 0., 0., 
  0., 0., 0., 0., 0., "", "", "", "", "", "", "", "", 9.7338583*^7, 308.127, 
  32.6, 7.15, 4.718, 6171.884, 2., 245.465, 6., 1., 45.9, 85.847, 2.6, 75.4}, 
 {"VNM", "Asia", "Vietnam", "2020-01-01", 0., 0., 0., 0., 0., 0., 0., 0., "", 
  "", "", "", "", "", "", 0., 9.7338583*^7, 308.127, 32.6, 7.15, 4.718, 
  6171.884, 2., 245.465, 6., 1., 45.9, 85.847, 2.6, 75.4}, 
 {"VNM", "Asia", "Vietnam", "2020-01-02", 0., 0., 0., 0., 0., 0., 0., 0., "", 
  "", "", "", "", "", "", 0., 9.7338583*^7, 308.127, 32.6, 7.15, 4.718, 
  6171.884, 2., 245.465, 6., 1., 45.9, 85.847, 2.6, 75.4}, 
 {"VNM", "Asia", "Vietnam", "2020-01-03", 0., 0., 0., 0., 0., 0., 0., 0., "", 
  "", "", "", "", "", "", 0., 9.7338583*^7, 308.127, 32.6, 7.15, 4.718, 
  6171.884, 2., 245.465, 6., 1., 45.9, 85.847, 2.6, 75.4}, 
 {"VNM", "Asia", "Vietnam", "2020-01-04", 0., 0., 0., 0., 0., 0., 0., 0., "", 
  "", "", "", "", "", "", 0., 9.7338583*^7, 308.127, 32.6, 7.15, 4.718, 
  6171.884, 2., 245.465, 6., 1., 45.9, 85.847, 2.6, 75.4}, 
 {"VNM", "Asia", "Vietnam", "2020-01-05", 0., 0., 0., 0., 0., 0., 0., 0., "", 
  "", "", "", "", "", "", 0., 9.7338583*^7, 308.127, 32.6, 7.15, 4.718, 
  6171.884, 2., 245.465, 6., 1., 45.9, 85.847, 2.6, 75.4}, 
 {"VNM", "Asia", "Vietnam", "2020-01-06", 0., 0., 0., 0., 0., 0., 0., 0., "", 
  "", "", "", "", "", "", 0., 9.7338583*^7, 308.127, 32.6, 7.15, 4.718, 
  6171.884, 2., 245.465, 6., 1., 45.9, 85.847, 2.6, 75.4}, 
 {"VNM", "Asia", "Vietnam", "2020-01-07", 0., 0., 0., 0., 0., 0., 0., 0., "", 
  "", "", "", "", "", "", 0., 9.7338583*^7, 308.127, 32.6, 7.15, 4.718, 
  6171.884, 2., 245.465, 6., 1., 45.9, 85.847, 2.6, 75.4}, 
 {"VNM", "Asia", "Vietnam", "2020-01-08", 0., 0., 0., 0., 0., 0., 0., 0., "", 
  "", "", "", "", "", "", 0., 9.7338583*^7, 308.127, 32.6, 7.15, 4.718, 
  6171.884, 2., 245.465, 6., 1., 45.9, 85.847, 2.6, 75.4}, 
 {"VNM", "Asia", "Vietnam", "2020-01-09", 0., 0., 0., 0., 0., 0., 0., 0., "", 
  "", "", "", "", "", "", 0., 9.7338583*^7, 308.127, 32.6, 7.15, 4.718, 
  6171.884, 2., 245.465, 6., 1., 45.9, 85.847, 2.6, 75.4}, 
 {"VNM", "Asia", "Vietnam", "2020-01-10", 0., 0., 0., 0., 0., 0., 0., 0., "", 
  "", "", "", "", "", "", 0., 9.7338583*^7, 308.127, 32.6, 7.15, 4.718, 
  6171.884, 2., 245.465, 6., 1., 45.9, 85.847, 2.6, 75.4}, 
 {"VNM", "Asia", "Vietnam", "2020-01-11", 0., 0., 0., 0., 0., 0., 0., 0., "", 
  "", "", "", "", "", "", 0., 9.7338583*^7, 308.127, 32.6, 7.15, 4.718, 
  6171.884, 2., 245.465, 6., 1., 45.9, 85.847, 2.6, 75.4}, 
 {"VNM", "Asia", "Vietnam", "2020-01-12", 0., 0., 0., 0., 0., 0., 0., 0., "", 
  "", "", "", "", "", "", 0., 9.7338583*^7, 308.127, 32.6, 7.15, 4.718, 
  6171.884, 2., 245.465, 6., 1., 45.9, 85.847, 2.6, 75.4}, 
 {"VNM", "Asia", "Vietnam", "2020-01-13", 0., 0., 0., 0., 0., 0., 0., 0., "", 
  "", "", "", "", "", "", 0., 9.7338583*^7, 308.127, 32.6, 7.15, 4.718, 
  6171.884, 2., 245.465, 6., 1., 45.9, 85.847, 2.6, 75.4}, 
 {"VNM", "Asia", "Vietnam", "2020-01-14", 0., 0., 0., 0., 0., 0., 0., 0., "", 
  "", "", "", "", "", "", 0., 9.7338583*^7, 308.127, 32.6, 7.15, 4.718, 
  6171.884, 2., 245.465, 6., 1., 45.9, 85.847, 2.6, 75.4}, 
 {"VNM", "Asia", "Vietnam", "2020-01-15", 0., 0., 0., 0., 0., 0., 0., 0., "", 
  "", "", "", "", "", "", 0., 9.7338583*^7, 308.127, 32.6, 7.15, 4.718, 
  6171.884, 2., 245.465, 6., 1., 45.9, 85.847, 2.6, 75.4}, 
 {"VNM", "Asia", "Vietnam", "2020-01-16", 0., 0., 0., 0., 0., 0., 0., 0., "", 
  "", "", "", "", "", "", 0., 9.7338583*^7, 308.127, 32.6, 7.15, 4.718, 
  6171.884, 2., 245.465, 6., 1., 45.9, 85.847, 2.6, 75.4}, 
 {"VNM", "Asia", "Vietnam", "2020-01-17", 0., 0., 0., 0., 0., 0., 0., 0., "", 
  "", "", "", "", "", "", 0., 9.7338583*^7, 308.127, 32.6, 7.15, 4.718, 
  6171.884, 2., 245.465, 6., 1., 45.9, 85.847, 2.6, 75.4}, 
 {"VNM", "Asia", "Vietnam", "2020-01-18", 0., 0., 0., 0., 0., 0., 0., 0., "", 
  "", "", "", "", "", "", 0., 9.7338583*^7, 308.127, 32.6, 7.15, 4.718, 
  6171.884, 2., 245.465, 6., 1., 45.9, 85.847, 2.6, 75.4}, 
 {"VNM", "Asia", "Vietnam", "2020-01-19", 0., 0., 0., 0., 0., 0., 0., 0., "", 
  "", "", "", "", "", "", 0., 9.7338583*^7, 308.127, 32.6, 7.15, 4.718, 
  6171.884, 2., 245.465, 6., 1., 45.9, 85.847, 2.6, 75.4}, 
 {"VNM", "Asia", "Vietnam", "2020-01-20", 0., 0., 0., 0., 0., 0., 0., 0., "", 
  "", "", "", "", "", "", 0., 9.7338583*^7, 308.127, 32.6, 7.15, 4.718, 
  6171.884, 2., 245.465, 6., 1., 45.9, 85.847, 2.6, 75.4}, 
 {"VNM", "Asia", "Vietnam", "2020-01-21", 0., 0., 0., 0., 0., 0., 0., 0., "", 
  "", "", "", "", "", "", 0., 9.7338583*^7, 308.127, 32.6, 7.15, 4.718, 
  6171.884, 2., 245.465, 6., 1., 45.9, 85.847, 2.6, 75.4}, 
 {"VNM", "Asia", "Vietnam", "2020-01-22", 0., 0., 0., 0., 0., 0., 0., 0., "", 
  "", "", "", "", "", "", 0., 9.7338583*^7, 308.127, 32.6, 7.15, 4.718, 
  6171.884, 2., 245.465, 6., 1., 45.9, 85.847, 2.6, 75.4}, 
 {"VNM", "Asia", "Vietnam", "2020-01-23", 0., 0., 0., 0., 0., 0., 0., 0., "", 
  "", "", "", "", "", "", 0., 9.7338583*^7, 308.127, 32.6, 7.15, 4.718, 
  6171.884, 2., 245.465, 6., 1., 45.9, 85.847, 2.6, 75.4}, 
 {"VNM", "Asia", "Vietnam", "2020-01-24", 2., 2., 0., 0., 0.021, 0.021, 0., 
  0., "", "", "", "", "", "", "", 0., 9.7338583*^7, 308.127, 32.6, 7.15, 
  4.718, 6171.884, 2., 245.465, 6., 1., 45.9, 85.847, 2.6, 75.4}, 
 {"VNM", "Asia", "Vietnam", "2020-01-25", 2., 0., 0., 0., 0.021, 0., 0., 0., 
  "", "", "", "", "", "", "", 2.78, 9.7338583*^7, 308.127, 32.6, 7.15, 4.718, 
  6171.884, 2., 245.465, 6., 1., 45.9, 85.847, 2.6, 75.4}, 
 {"VNM", "Asia", "Vietnam", "2020-01-26", 2., 0., 0., 0., 0.021, 0., 0., 0., 
  "", "", "", "", "", "", "", 2.78, 9.7338583*^7, 308.127, 32.6, 7.15, 4.718, 
  6171.884, 2., 245.465, 6., 1., 45.9, 85.847, 2.6, 75.4}, 
 {"VNM", "Asia", "Vietnam", "2020-01-27", 2., 0., 0., 0., 0.021, 0., 0., 0., 
  "", "", "", "", "", "", "", 2.78, 9.7338583*^7, 308.127, 32.6, 7.15, 4.718, 
  6171.884, 2., 245.465, 6., 1., 45.9, 85.847, 2.6, 75.4}, 
 {"VNM", "Asia", "Vietnam", "2020-01-28", 2., 0., 0., 0., 0.021, 0., 0., 0., 
  "", "", "", "", "", "", "", 2.78, 9.7338583*^7, 308.127, 32.6, 7.15, 4.718, 
  6171.884, 2., 245.465, 6., 1., 45.9, 85.847, 2.6, 75.4}, 
 {"VNM", "Asia", "Vietnam", "2020-01-29", 2., 0., 0., 0., 0.021, 0., 0., 0., 
  "", "", "", "", "", "", "", 23.15, 9.7338583*^7, 308.127, 32.6, 7.15, 
  4.718, 6171.884, 2., 245.465, 6., 1., 45.9, 85.847, 2.6, 75.4}, 
 {"VNM", "Asia", "Vietnam", "2020-01-30", 2., 0., 0., 0., 0.021, 0., 0., 0., 
  "", "", "", "", "", "", "", 25.93, 9.7338583*^7, 308.127, 32.6, 7.15, 
  4.718, 6171.884, 2., 245.465, 6., 1., 45.9, 85.847, 2.6, 75.4}, 
 {"VNM", "Asia", "Vietnam", "2020-01-31", 5., 3., 0., 0., 0.051, 0.031, 0., 
  0., "", "", "", "", "", "", "", 25.93, 9.7338583*^7, 308.127, 32.6, 7.15, 
  4.718, 6171.884, 2., 245.465, 6., 1., 45.9, 85.847, 2.6, 75.4}, 
 {"VNM", "Asia", "Vietnam", "2020-02-01", 5., 0., 0., 0., 0.051, 0., 0., 0., 
  "", "", "", "", "", "", "", 28.7, 9.7338583*^7, 308.127, 32.6, 7.15, 4.718, 
  6171.884, 2., 245.465, 6., 1., 45.9, 85.847, 2.6, 75.4}, 
 {"VNM", "Asia", "Vietnam", "2020-02-02", 7., 2., 0., 0., 0.072, 0.021, 0., 
  0., "", "", "", "", "", "", "", 28.7, 9.7338583*^7, 308.127, 32.6, 7.15, 
  4.718, 6171.884, 2., 245.465, 6., 1., 45.9, 85.847, 2.6, 75.4}, 
 {"VNM", "Asia", "Vietnam", "2020-02-03", 8., 1., 0., 0., 0.082, 0.01, 0., 
  0., "", "", "", "", "", "", "", 28.7, 9.7338583*^7, 308.127, 32.6, 7.15, 
  4.718, 6171.884, 2., 245.465, 6., 1., 45.9, 85.847, 2.6, 75.4}, 
 {"VNM", "Asia", "Vietnam", "2020-02-04", 9., 1., 0., 0., 0.092, 0.01, 0., 
  0., "", "", "", "", "", "", "", 28.7, 9.7338583*^7, 308.127, 32.6, 7.15, 
  4.718, 6171.884, 2., 245.465, 6., 1., 45.9, 85.847, 2.6, 75.4}, 
 {"VNM", "Asia", "Vietnam", "2020-02-05", 10., 1., 0., 0., 0.103, 0.01, 0., 
  0., "", "", "", "", "", "", "", 28.7, 9.7338583*^7, 308.127, 32.6, 7.15, 
  4.718, 6171.884, 2., 245.465, 6., 1., 45.9, 85.847, 2.6, 75.4}, 
 {"VNM", "Asia", "Vietnam", "2020-02-06", 10., 0., 0., 0., 0.103, 0., 0., 0., 
  "", "", "", "", "", "", "", 28.7, 9.7338583*^7, 308.127, 32.6, 7.15, 4.718, 
  6171.884, 2., 245.465, 6., 1., 45.9, 85.847, 2.6, 75.4}, 
 {"VNM", "Asia", "Vietnam", "2020-02-07", 12., 2., 0., 0., 0.123, 0.021, 0., 
  0., "", "", "", "", "", "", "", 28.7, 9.7338583*^7, 308.127, 32.6, 7.15, 
  4.718, 6171.884, 2., 245.465, 6., 1., 45.9, 85.847, 2.6, 75.4}, 
 {"VNM", "Asia", "Vietnam", "2020-02-08", 13., 1., 0., 0., 0.134, 0.01, 0., 
  0., "", "", "", "", "", "", "", 37.04, 9.7338583*^7, 308.127, 32.6, 7.15, 
  4.718, 6171.884, 2., 245.465, 6., 1., 45.9, 85.847, 2.6, 75.4}, 
 {"VNM", "Asia", "Vietnam", "2020-02-09", 14., 1., 0., 0., 0.144, 0.01, 0., 
  0., "", "", "", "", "", "", "", 37.04, 9.7338583*^7, 308.127, 32.6, 7.15, 
  4.718, 6171.884, 2., 245.465, 6., 1., 45.9, 85.847, 2.6, 75.4}, 
 {"VNM", "Asia", "Vietnam", "2020-02-10", 14., 0., 0., 0., 0.144, 0., 0., 0., 
  "", "", "", "", "", "", "", 37.04, 9.7338583*^7, 308.127, 32.6, 7.15, 
  4.718, 6171.884, 2., 245.465, 6., 1., 45.9, 85.847, 2.6, 75.4}, 
 {"VNM", "Asia", "Vietnam", "2020-02-11", 15., 1., 0., 0., 0.154, 0.01, 0., 
  0., "", "", "", "", "", "", "", 37.04, 9.7338583*^7, 308.127, 32.6, 7.15, 
  4.718, 6171.884, 2., 245.465, 6., 1., 45.9, 85.847, 2.6, 75.4}, 
 {"VNM", "Asia", "Vietnam", "2020-02-12", 15., 0., 0., 0., 0.154, 0., 0., 0., 
  "", "", "", "", "", "", "", 37.04, 9.7338583*^7, 308.127, 32.6, 7.15, 
  4.718, 6171.884, 2., 245.465, 6., 1., 45.9, 85.847, 2.6, 75.4}, 
 {"VNM", "Asia", "Vietnam", "2020-02-13", 16., 1., 0., 0., 0.164, 0.01, 0., 
  0., "", "", "", "", "", "", "", 45.37, 9.7338583*^7, 308.127, 32.6, 7.15, 
  4.718, 6171.884, 2., 245.465, 6., 1., 45.9, 85.847, 2.6, 75.4}, 
 {"VNM", "Asia", "Vietnam", "2020-02-14", 16., 0., 0., 0., 0.164, 0., 0., 0., 
  "", "", "", "", "", "", "", 45.37, 9.7338583*^7, 308.127, 32.6, 7.15, 
  4.718, 6171.884, 2., 245.465, 6., 1., 45.9, 85.847, 2.6, 75.4}, 
 {"VNM", "Asia", "Vietnam", "2020-02-15", 16., 0., 0., 0., 0.164, 0., 0., 0., 
  "", "", "", "", "", "", "", 47.22, 9.7338583*^7, 308.127, 32.6, 7.15, 
  4.718, 6171.884, 2., 245.465, 6., 1., 45.9, 85.847, 2.6, 75.4}, 
 {"VNM", "Asia", "Vietnam", "2020-02-16", 16., 0., 0., 0., 0.164, 0., 0., 0., 
  "", "", "", "", "", "", "", 47.22, 9.7338583*^7, 308.127, 32.6, 7.15, 
  4.718, 6171.884, 2., 245.465, 6., 1., 45.9, 85.847, 2.6, 75.4}, 
 {"VNM", "Asia", "Vietnam", "2020-02-17", 16., 0., 0., 0., 0.164, 0., 0., 0., 
  "", "", "", "", "", "", "", 47.22, 9.7338583*^7, 308.127, 32.6, 7.15, 
  4.718, 6171.884, 2., 245.465, 6., 1., 45.9, 85.847, 2.6, 75.4}, 
 {"VNM", "Asia", "Vietnam", "2020-02-18", 16., 0., 0., 0., 0.164, 0., 0., 0., 
  "", "", "", "", "", "", "", 47.22, 9.7338583*^7, 308.127, 32.6, 7.15, 
  4.718, 6171.884, 2., 245.465, 6., 1., 45.9, 85.847, 2.6, 75.4}, 
 {"VNM", "Asia", "Vietnam", "2020-02-19", 16., 0., 0., 0., 0.164, 0., 0., 0., 
  "", "", "", "", "", "", "", 47.22, 9.7338583*^7, 308.127, 32.6, 7.15, 
  4.718, 6171.884, 2., 245.465, 6., 1., 45.9, 85.847, 2.6, 75.4}, 
 {"VNM", "Asia", "Vietnam", "2020-02-20", 16., 0., 0., 0., 0.164, 0., 0., 0., 
  "", "", "", "", "", "", "", 47.22, 9.7338583*^7, 308.127, 32.6, 7.15, 
  4.718, 6171.884, 2., 245.465, 6., 1., 45.9, 85.847, 2.6, 75.4}, 
 {"VNM", "Asia", "Vietnam", "2020-02-21", 16., 0., 0., 0., 0.164, 0., 0., 0., 
  "", "", "", "", "", "", "", 47.22, 9.7338583*^7, 308.127, 32.6, 7.15, 
  4.718, 6171.884, 2., 245.465, 6., 1., 45.9, 85.847, 2.6, 75.4}, 
 {"VNM", "Asia", "Vietnam", "2020-02-22", 16., 0., 0., 0., 0.164, 0., 0., 0., 
  "", "", "", "", "", "", "", 47.22, 9.7338583*^7, 308.127, 32.6, 7.15, 
  4.718, 6171.884, 2., 245.465, 6., 1., 45.9, 85.847, 2.6, 75.4}, 
 {"VNM", "Asia", "Vietnam", "2020-02-23", 16., 0., 0., 0., 0.164, 0., 0., 0., 
  "", "", "", "", "", "", "", 47.22, 9.7338583*^7, 308.127, 32.6, 7.15, 
  4.718, 6171.884, 2., 245.465, 6., 1., 45.9, 85.847, 2.6, 75.4}, 
 {"VNM", "Asia", "Vietnam", "2020-02-24", 16., 0., 0., 0., 0.164, 0., 0., 0., 
  "", "", "", "", "", "", "", 47.22, 9.7338583*^7, 308.127, 32.6, 7.15, 
  4.718, 6171.884, 2., 245.465, 6., 1., 45.9, 85.847, 2.6, 75.4}, 
 {"VNM", "Asia", "Vietnam", "2020-02-25", 16., 0., 0., 0., 0.164, 0., 0., 0., 
  "", "", "", "", "", "", "", 47.22, 9.7338583*^7, 308.127, 32.6, 7.15, 
  4.718, 6171.884, 2., 245.465, 6., 1., 45.9, 85.847, 2.6, 75.4}, 
 {"VNM", "Asia", "Vietnam", "2020-02-26", 16., 0., 0., 0., 0.164, 0., 0., 0., 
  "", "", "", "", "", "", "", 47.22, 9.7338583*^7, 308.127, 32.6, 7.15, 
  4.718, 6171.884, 2., 245.465, 6., 1., 45.9, 85.847, 2.6, 75.4}, 
 {"VNM", "Asia", "Vietnam", "2020-02-27", 16., 0., 0., 0., 0.164, 0., 0., 0., 
  "", "", "", "", "", "", "", 47.22, 9.7338583*^7, 308.127, 32.6, 7.15, 
  4.718, 6171.884, 2., 245.465, 6., 1., 45.9, 85.847, 2.6, 75.4}, 
 {"VNM", "Asia", "Vietnam", "2020-02-28", 16., 0., 0., 0., 0.164, 0., 0., 0., 
  "", "", "", "", "", "", "", 47.22, 9.7338583*^7, 308.127, 32.6, 7.15, 
  4.718, 6171.884, 2., 245.465, 6., 1., 45.9, 85.847, 2.6, 75.4}, 
 {"VNM", "Asia", "Vietnam", "2020-02-29", 16., 0., 0., 0., 0.164, 0., 0., 0., 
  "", "", "", "", "", "", "", 47.22, 9.7338583*^7, 308.127, 32.6, 7.15, 
  4.718, 6171.884, 2., 245.465, 6., 1., 45.9, 85.847, 2.6, 75.4}, 
 {"VNM", "Asia", "Vietnam", "2020-03-01", 16., 0., 0., 0., 0.164, 0., 0., 0., 
  "", "", "", "", "", "", "", 47.22, 9.7338583*^7, 308.127, 32.6, 7.15, 
  4.718, 6171.884, 2., 245.465, 6., 1., 45.9, 85.847, 2.6, 75.4}, 
 {"VNM", "Asia", "Vietnam", "2020-03-02", 16., 0., 0., 0., 0.164, 0., 0., 0., 
  1753., "", 0.018, "", "", "", "units unclear", 47.22, 9.7338583*^7, 
  308.127, 32.6, 7.15, 4.718, 6171.884, 2., 245.465, 6., 1., 45.9, 85.847, 
  2.6, 75.4}, {"VNM", "Asia", "Vietnam", "2020-03-03", "", "", "", "", "", 
  "", "", "", 1785., 32., 0.018, 0., "", "", "units unclear", 47.22, 
  9.7338583*^7, 308.127, 32.6, 7.15, 4.718, 6171.884, 2., 245.465, 6., 1., 
  45.9, 85.847, 2.6, 75.4}, {"VNM", "Asia", "Vietnam", "2020-03-04", "", "", 
  "", "", "", "", "", "", "", "", "", "", "", "", "units unclear", 47.22, 
  9.7338583*^7, 308.127, 32.6, 7.15, 4.718, 6171.884, 2., 245.465, 6., 1., 
  45.9, 85.847, 2.6, 75.4}, {"VNM", "Asia", "Vietnam", "2020-03-05", "", "", 
  "", "", "", "", "", "", 1924., "", 0.02, "", "", "", "units unclear", 
  47.22, 9.7338583*^7, 308.127, 32.6, 7.15, 4.718, 6171.884, 2., 245.465, 6., 
  1., 45.9, 85.847, 2.6, 75.4}, {"VNM", "Asia", "Vietnam", "2020-03-06", "", 
  "", "", "", "", "", "", "", 2008., 84., 0.021, 0.001, "", "", 
  "units unclear", 47.22, 9.7338583*^7, 308.127, 32.6, 7.15, 4.718, 6171.884, 
  2., 245.465, 6., 1., 45.9, 85.847, 2.6, 75.4}, 
 {"VNM", "Asia", "Vietnam", "2020-03-07", 17., 1., 0., 0., 0.175, 0.01, 0., 
  0., "", "", "", "", "", "", "units unclear", 47.22, 9.7338583*^7, 308.127, 
  32.6, 7.15, 4.718, 6171.884, 2., 245.465, 6., 1., 45.9, 85.847, 2.6, 75.4}, 
 {"VNM", "Asia", "Vietnam", "2020-03-08", 21., 4., 0., 0., 0.216, 0.041, 0., 
  0., "", "", "", "", "", "", "units unclear", 47.22, 9.7338583*^7, 308.127, 
  32.6, 7.15, 4.718, 6171.884, 2., 245.465, 6., 1., 45.9, 85.847, 2.6, 75.4}, 
 {"VNM", "Asia", "Vietnam", "2020-03-09", 30., 9., 0., 0., 0.308, 0.092, 0., 
  0., 2589., "", 0.027, "", 119., 0.001, "units unclear", 47.22, 
  9.7338583*^7, 308.127, 32.6, 7.15, 4.718, 6171.884, 2., 245.465, 6., 1., 
  45.9, 85.847, 2.6, 75.4}, {"VNM", "Asia", "Vietnam", "2020-03-10", 34., 4., 
  0., 0., 0.349, 0.041, 0., 0., "", "", "", "", 249., 0.003, "units unclear", 
  47.22, 9.7338583*^7, 308.127, 32.6, 7.15, 4.718, 6171.884, 2., 245.465, 6., 
  1., 45.9, 85.847, 2.6, 75.4}, {"VNM", "Asia", "Vietnam", "2020-03-11", 38., 
  4., 0., 0., 0.39, 0.041, 0., 0., 4471., "", 0.046, "", 374., 0.004, 
  "units unclear", 47.22, 9.7338583*^7, 308.127, 32.6, 7.15, 4.718, 6171.884, 
  2., 245.465, 6., 1., 45.9, 85.847, 2.6, 75.4}, 
 {"VNM", "Asia", "Vietnam", "2020-03-12", 39., 1., 0., 0., 0.401, 0.01, 0., 
  0., 4588., 117., 0.047, 0.001, 381., 0.004, "units unclear", 47.22, 
  9.7338583*^7, 308.127, 32.6, 7.15, 4.718, 6171.884, 2., 245.465, 6., 1., 
  45.9, 85.847, 2.6, 75.4}, {"VNM", "Asia", "Vietnam", "2020-03-13", 44., 5., 
  0., 0., 0.452, 0.051, 0., 0., 4789., 201., 0.049, 0.002, 397., 0.004, 
  "units unclear", 47.22, 9.7338583*^7, 308.127, 32.6, 7.15, 4.718, 6171.884, 
  2., 245.465, 6., 1., 45.9, 85.847, 2.6, 75.4}, 
 {"VNM", "Asia", "Vietnam", "2020-03-14", 53., 9., 0., 0., 0.544, 0.092, 0., 
  0., 5235., 446., 0.054, 0.005, 433., 0.004, "units unclear", 47.22, 
  9.7338583*^7, 308.127, 32.6, 7.15, 4.718, 6171.884, 2., 245.465, 6., 1., 
  45.9, 85.847, 2.6, 75.4}, {"VNM", "Asia", "Vietnam", "2020-03-15", 53., 0., 
  0., 0., 0.544, 0., 0., 0., 7515., 2280., 0.077, 0.023, 731., 0.008, 
  "units unclear", 47.22, 9.7338583*^7, 308.127, 32.6, 7.15, 4.718, 6171.884, 
  2., 245.465, 6., 1., 45.9, 85.847, 2.6, 75.4}, 
 {"VNM", "Asia", "Vietnam", "2020-03-16", 57., 4., 0., 0., 0.586, 0.041, 0., 
  0., 7522., 7., 0.077, 0., 705., 0.007, "units unclear", 47.22, 
  9.7338583*^7, 308.127, 32.6, 7.15, 4.718, 6171.884, 2., 245.465, 6., 1., 
  45.9, 85.847, 2.6, 75.4}, {"VNM", "Asia", "Vietnam", "2020-03-17", 61., 4., 
  0., 0., 0.627, 0.041, 0., 0., 9696., 2174., 0.1, 0.022, 881., 0.009, 
  "units unclear", 47.22, 9.7338583*^7, 308.127, 32.6, 7.15, 4.718, 6171.884, 
  2., 245.465, 6., 1., 45.9, 85.847, 2.6, 75.4}, 
 {"VNM", "Asia", "Vietnam", "2020-03-18", 68., 7., 0., 0., 0.699, 0.072, 0., 
  0., 14950., 5254., 0.154, 0.054, 1497., 0.015, "units unclear", 47.22, 
  9.7338583*^7, 308.127, 32.6, 7.15, 4.718, 6171.884, 2., 245.465, 6., 1., 
  45.9, 85.847, 2.6, 75.4}, {"VNM", "Asia", "Vietnam", "2020-03-19", 76., 8., 
  0., 0., 0.781, 0.082, 0., 0., "", "", "", "", 1529., 0.016, 
  "units unclear", 47.22, 9.7338583*^7, 308.127, 32.6, 7.15, 4.718, 6171.884, 
  2., 245.465, 6., 1., 45.9, 85.847, 2.6, 75.4}, 
 {"VNM", "Asia", "Vietnam", "2020-03-20", 87., 11., 0., 0., 0.894, 0.113, 0., 
  0., 15637., "", 0.161, "", 1550., 0.016, "units unclear", 47.22, 
  9.7338583*^7, 308.127, 32.6, 7.15, 4.718, 6171.884, 2., 245.465, 6., 1., 
  45.9, 85.847, 2.6, 75.4}, {"VNM", "Asia", "Vietnam", "2020-03-21", 88., 1., 
  0., 0., 0.904, 0.01, 0., 0., "", "", "", "", 1594., 0.016, "units unclear", 
  47.22, 9.7338583*^7, 308.127, 32.6, 7.15, 4.718, 6171.884, 2., 245.465, 6., 
  1., 45.9, 85.847, 2.6, 75.4}, {"VNM", "Asia", "Vietnam", "2020-03-22", 95., 
  7., 0., 0., 0.976, 0.072, 0., 0., 17148., "", 0.176, "", 1376., 0.014, 
  "units unclear", 50., 9.7338583*^7, 308.127, 32.6, 7.15, 4.718, 6171.884, 
  2., 245.465, 6., 1., 45.9, 85.847, 2.6, 75.4}, 
 {"VNM", "Asia", "Vietnam", "2020-03-23", 121., 26., 0., 0., 1.243, 0.267, 
  0., 0., "", "", "", "", 1887., 0.019, "units unclear", 50., 9.7338583*^7, 
  308.127, 32.6, 7.15, 4.718, 6171.884, 2., 245.465, 6., 1., 45.9, 85.847, 
  2.6, 75.4}, {"VNM", "Asia", "Vietnam", "2020-03-24", 132., 11., 0., 0., 
  1.356, 0.113, 0., 0., 24311., "", 0.25, "", 2088., 0.021, "units unclear", 
  50., 9.7338583*^7, 308.127, 32.6, 7.15, 4.718, 6171.884, 2., 245.465, 6., 
  1., 45.9, 85.847, 2.6, 75.4}, {"VNM", "Asia", "Vietnam", "2020-03-25", 
  137., 5., 0., 0., 1.407, 0.051, 0., 0., 30548., 6237., 0.314, 0.064, 2228., 
  0.023, "units unclear", 55.56, 9.7338583*^7, 308.127, 32.6, 7.15, 4.718, 
  6171.884, 2., 245.465, 6., 1., 45.9, 85.847, 2.6, 75.4}, 
 {"VNM", "Asia", "Vietnam", "2020-03-26", 153., 16., 0., 0., 1.572, 0.164, 
  0., 0., 31881., 1333., 0.328, 0.014, 2370., 0.024, "units unclear", 61.11, 
  9.7338583*^7, 308.127, 32.6, 7.15, 4.718, 6171.884, 2., 245.465, 6., 1., 
  45.9, 85.847, 2.6, 75.4}, {"VNM", "Asia", "Vietnam", "2020-03-27", 163., 
  10., 0., 0., 1.675, 0.103, 0., 0., 35808., 3927., 0.368, 0.04, 2882., 0.03, 
  "units unclear", 66.67, 9.7338583*^7, 308.127, 32.6, 7.15, 4.718, 6171.884, 
  2., 245.465, 6., 1., 45.9, 85.847, 2.6, 75.4}, 
 {"VNM", "Asia", "Vietnam", "2020-03-28", 171., 8., 0., 0., 1.757, 0.082, 0., 
  0., "", "", "", "", 3678., 0.038, "units unclear", 83.33, 9.7338583*^7, 
  308.127, 32.6, 7.15, 4.718, 6171.884, 2., 245.465, 6., 1., 45.9, 85.847, 
  2.6, 75.4}, {"VNM", "Asia", "Vietnam", "2020-03-29", 188., 17., 0., 0., 
  1.931, 0.175, 0., 0., "", "", "", "", 4474., 0.046, "units unclear", 83.33, 
  9.7338583*^7, 308.127, 32.6, 7.15, 4.718, 6171.884, 2., 245.465, 6., 1., 
  45.9, 85.847, 2.6, 75.4}, {"VNM", "Asia", "Vietnam", "2020-03-30", 203., 
  15., 0., 0., 2.086, 0.154, 0., 0., "", "", "", "", 4867., 0.05, 
  "units unclear", 83.33, 9.7338583*^7, 308.127, 32.6, 7.15, 4.718, 6171.884, 
  2., 245.465, 6., 1., 45.9, 85.847, 2.6, 75.4}, 
 {"VNM", "Asia", "Vietnam", "2020-03-31", 206., 3., 0., 0., 2.116, 0.031, 0., 
  0., "", "", "", "", 5259., 0.054, "units unclear", 83.33, 9.7338583*^7, 
  308.127, 32.6, 7.15, 4.718, 6171.884, 2., 245.465, 6., 1., 45.9, 85.847, 
  2.6, 75.4}, {"VNM", "Asia", "Vietnam", "2020-04-01", 212., 6., 0., 0., 
  2.178, 0.062, 0., 0., 67456., "", 0.693, "", 5273., 0.054, "units unclear", 
  96.3, 9.7338583*^7, 308.127, 32.6, 7.15, 4.718, 6171.884, 2., 245.465, 6., 
  1., 45.9, 85.847, 2.6, 75.4}, {"VNM", "Asia", "Vietnam", "2020-04-02", 
  233., 21., 0., 0., 2.394, 0.216, 0., 0., 73164., 5708., 0.752, 0.059, 
  5898., 0.061, "units unclear", 96.3, 9.7338583*^7, 308.127, 32.6, 7.15, 
  4.718, 6171.884, 2., 245.465, 6., 1., 45.9, 85.847, 2.6, 75.4}, 
 {"VNM", "Asia", "Vietnam", "2020-04-03", 236., 3., 0., 0., 2.425, 0.031, 0., 
  0., 75458., 2294., 0.775, 0.024, 5664., 0.058, "units unclear", 96.3, 
  9.7338583*^7, 308.127, 32.6, 7.15, 4.718, 6171.884, 2., 245.465, 6., 1., 
  45.9, 85.847, 2.6, 75.4}, {"VNM", "Asia", "Vietnam", "2020-04-04", 240., 
  4., 0., 0., 2.466, 0.041, 0., 0., "", "", "", "", 5658., 0.058, 
  "units unclear", 96.3, 9.7338583*^7, 308.127, 32.6, 7.15, 4.718, 6171.884, 
  2., 245.465, 6., 1., 45.9, 85.847, 2.6, 75.4}, 
 {"VNM", "Asia", "Vietnam", "2020-04-05", 241., 1., 0., 0., 2.476, 0.01, 0., 
  0., "", "", "", "", 5651., 0.058, "units unclear", 96.3, 9.7338583*^7, 
  308.127, 32.6, 7.15, 4.718, 6171.884, 2., 245.465, 6., 1., 45.9, 85.847, 
  2.6, 75.4}, {"VNM", "Asia", "Vietnam", "2020-04-06", 245., 4., 0., 0., 
  2.517, 0.041, 0., 0., 94305., "", 0.969, "", 5644., 0.058, "units unclear", 
  96.3, 9.7338583*^7, 308.127, 32.6, 7.15, 4.718, 6171.884, 2., 245.465, 6., 
  1., 45.9, 85.847, 2.6, 75.4}, {"VNM", "Asia", "Vietnam", "2020-04-07", 
  251., 6., 0., 0., 2.579, 0.062, 0., 0., 106599., 12294., 1.095, 0.126, 
  6496., 0.067, "units unclear", 96.3, 9.7338583*^7, 308.127, 32.6, 7.15, 
  4.718, 6171.884, 2., 245.465, 6., 1., 45.9, 85.847, 2.6, 75.4}, 
 {"VNM", "Asia", "Vietnam", "2020-04-08", 251., 0., 0., 0., 2.579, 0., 0., 
  0., 110124., 3525., 1.131, 0.036, 6095., 0.063, "units unclear", 96.3, 
  9.7338583*^7, 308.127, 32.6, 7.15, 4.718, 6171.884, 2., 245.465, 6., 1., 
  45.9, 85.847, 2.6, 75.4}, {"VNM", "Asia", "Vietnam", "2020-04-09", 255., 
  4., 0., 0., 2.62, 0.041, 0., 0., 114241., 4117., 1.174, 0.042, 5868., 0.06, 
  "units unclear", 96.3, 9.7338583*^7, 308.127, 32.6, 7.15, 4.718, 6171.884, 
  2., 245.465, 6., 1., 45.9, 85.847, 2.6, 75.4}, 
 {"VNM", "Asia", "Vietnam", "2020-04-10", 257., 2., 0., 0., 2.64, 0.021, 0., 
  0., 118807., 4566., 1.221, 0.047, 6193., 0.064, "units unclear", 96.3, 
  9.7338583*^7, 308.127, 32.6, 7.15, 4.718, 6171.884, 2., 245.465, 6., 1., 
  45.9, 85.847, 2.6, 75.4}, {"VNM", "Asia", "Vietnam", "2020-04-11", 258., 
  1., 0., 0., 2.651, 0.01, 0., 0., 121821., 3014., 1.252, 0.031, 5726., 
  0.059, "units unclear", 96.3, 9.7338583*^7, 308.127, 32.6, 7.15, 4.718, 
  6171.884, 2., 245.465, 6., 1., 45.9, 85.847, 2.6, 75.4}, 
 {"VNM", "Asia", "Vietnam", "2020-04-12", 262., 4., 0., 0., 2.692, 0.041, 0., 
  0., "", "", "", "", 5350., 0.055, "units unclear", 96.3, 9.7338583*^7, 
  308.127, 32.6, 7.15, 4.718, 6171.884, 2., 245.465, 6., 1., 45.9, 85.847, 
  2.6, 75.4}, {"VNM", "Asia", "Vietnam", "2020-04-13", 264., 2., 0., 0., 
  2.712, 0.021, 0., 0., "", "", "", "", 4974., 0.051, "units unclear", 96.3, 
  9.7338583*^7, 308.127, 32.6, 7.15, 4.718, 6171.884, 2., 245.465, 6., 1., 
  45.9, 85.847, 2.6, 75.4}, {"VNM", "Asia", "Vietnam", "2020-04-14", 267., 
  3., 0., 0., 2.743, 0.031, 0., 0., 132771., "", 1.364, "", 3739., 0.038, 
  "units unclear", 96.3, 9.7338583*^7, 308.127, 32.6, 7.15, 4.718, 6171.884, 
  2., 245.465, 6., 1., 45.9, 85.847, 2.6, 75.4}, 
 {"VNM", "Asia", "Vietnam", "2020-04-15", 268., 1., 0., 0., 2.753, 0.01, 0., 
  0., 135938., 3167., 1.397, 0.033, 3688., 0.038, "units unclear", 86.57, 
  9.7338583*^7, 308.127, 32.6, 7.15, 4.718, 6171.884, 2., 245.465, 6., 1., 
  45.9, 85.847, 2.6, 75.4}, {"VNM", "Asia", "Vietnam", "2020-04-16", 268., 
  0., 0., 0., 2.753, 0., 0., 0., "", "", "", "", 4080., 0.042, 
  "units unclear", 86.57, 9.7338583*^7, 308.127, 32.6, 7.15, 4.718, 6171.884, 
  2., 245.465, 6., 1., 45.9, 85.847, 2.6, 75.4}, 
 {"VNM", "Asia", "Vietnam", "2020-04-17", 268., 0., 0., 0., 2.753, 0., 0., 
  0., "", "", "", "", 4407., 0.045, "units unclear", 86.57, 9.7338583*^7, 
  308.127, 32.6, 7.15, 4.718, 6171.884, 2., 245.465, 6., 1., 45.9, 85.847, 
  2.6, 75.4}, {"VNM", "Asia", "Vietnam", "2020-04-18", 268., 0., 0., 0., 
  2.753, 0., 0., 0., "", "", "", "", 4957., 0.051, "units unclear", 86.57, 
  9.7338583*^7, 308.127, 32.6, 7.15, 4.718, 6171.884, 2., 245.465, 6., 1., 
  45.9, 85.847, 2.6, 75.4}, {"VNM", "Asia", "Vietnam", "2020-04-19", 268., 
  0., 0., 0., 2.753, 0., 0., 0., 163377., "", 1.678, "", 5415., 0.056, 
  "units unclear", 86.57, 9.7338583*^7, 308.127, 32.6, 7.15, 4.718, 6171.884, 
  2., 245.465, 6., 1., 45.9, 85.847, 2.6, 75.4}, 
 {"VNM", "Asia", "Vietnam", "2020-04-20", 268., 0., 0., 0., 2.753, 0., 0., 
  0., "", "", "", "", 6086., 0.063, "units unclear", 86.57, 9.7338583*^7, 
  308.127, 32.6, 7.15, 4.718, 6171.884, 2., 245.465, 6., 1., 45.9, 85.847, 
  2.6, 75.4}, {"VNM", "Asia", "Vietnam", "2020-04-21", 268., 0., 0., 0., 
  2.753, 0., 0., 0., 180067., "", 1.85, "", 6757., 0.069, "units unclear", 
  86.57, 9.7338583*^7, 308.127, 32.6, 7.15, 4.718, 6171.884, 2., 245.465, 6., 
  1., 45.9, 85.847, 2.6, 75.4}, {"VNM", "Asia", "Vietnam", "2020-04-22", 
  268., 0., 0., 0., 2.753, 0., 0., 0., "", "", "", "", 6960., 0.072, 
  "units unclear", 77.78, 9.7338583*^7, 308.127, 32.6, 7.15, 4.718, 6171.884, 
  2., 245.465, 6., 1., 45.9, 85.847, 2.6, 75.4}, 
 {"VNM", "Asia", "Vietnam", "2020-04-23", 268., 0., 0., 0., 2.753, 0., 0., 
  0., 189253., "", 1.944, "", 6636., 0.068, "units unclear", 77.78, 
  9.7338583*^7, 308.127, 32.6, 7.15, 4.718, 6171.884, 2., 245.465, 6., 1., 
  45.9, 85.847, 2.6, 75.4}, {"VNM", "Asia", "Vietnam", "2020-04-24", 270., 
  2., 0., 0., 2.774, 0.021, 0., 0., "", "", "", "", 7291., 0.075, 
  "units unclear", 77.78, 9.7338583*^7, 308.127, 32.6, 7.15, 4.718, 6171.884, 
  2., 245.465, 6., 1., 45.9, 85.847, 2.6, 75.4}, 
 {"VNM", "Asia", "Vietnam", "2020-04-25", 270., 0., 0., 0., 2.774, 0., 0., 
  0., 212142., "", 2.179, "", 7946., 0.082, "units unclear", 72.22, 
  9.7338583*^7, 308.127, 32.6, 7.15, 4.718, 6171.884, 2., 245.465, 6., 1., 
  45.9, 85.847, 2.6, 75.4}, {"VNM", "Asia", "Vietnam", "2020-04-26", 270., 
  0., 0., 0., 2.774, 0., 0., 0., 212965., 823., 2.188, 0.008, 7084., 0.073, 
  "units unclear", 75., 9.7338583*^7, 308.127, 32.6, 7.15, 4.718, 6171.884, 
  2., 245.465, 6., 1., 45.9, 85.847, 2.6, 75.4}, 
 {"VNM", "Asia", "Vietnam", "2020-04-27", 270., 0., 0., 0., 2.774, 0., 0., 
  0., 213743., 778., 2.196, 0.008, 6003., 0.062, "units unclear", 75., 
  9.7338583*^7, 308.127, 32.6, 7.15, 4.718, 6171.884, 2., 245.465, 6., 1., 
  45.9, 85.847, 2.6, 75.4}, {"VNM", "Asia", "Vietnam", "2020-04-28", 270., 
  0., 0., 0., 2.774, 0., 0., 0., "", "", "", "", 8187., 0.084, 
  "units unclear", 75., 9.7338583*^7, 308.127, 32.6, 7.15, 4.718, 6171.884, 
  2., 245.465, 6., 1., 45.9, 85.847, 2.6, 75.4}, 
 {"VNM", "Asia", "Vietnam", "2020-04-29", 270., 0., 0., 0., 2.774, 0., 0., 
  0., 261004., "", 2.681, "", 10906., 0.112, "units unclear", 75., 
  9.7338583*^7, 308.127, 32.6, 7.15, 4.718, 6171.884, 2., 245.465, 6., 1., 
  45.9, 85.847, 2.6, 75.4}, {"VNM", "Asia", "Vietnam", "2020-04-30", 270., 
  0., 0., 0., 2.774, 0., 0., 0., "", "", "", "", "", "", "", 75., 
  9.7338583*^7, 308.127, 32.6, 7.15, 4.718, 6171.884, 2., 245.465, 6., 1., 
  45.9, 85.847, 2.6, 75.4}, {"VNM", "Asia", "Vietnam", "2020-05-01", 270., 
  0., 0., 0., 2.774, 0., 0., 0., "", "", "", "", "", "", "", 75., 
  9.7338583*^7, 308.127, 32.6, 7.15, 4.718, 6171.884, 2., 245.465, 6., 1., 
  45.9, 85.847, 2.6, 75.4}, {"VNM", "Asia", "Vietnam", "2020-05-02", 270., 
  0., 0., 0., 2.774, 0., 0., 0., "", "", "", "", "", "", "", 75., 
  9.7338583*^7, 308.127, 32.6, 7.15, 4.718, 6171.884, 2., 245.465, 6., 1., 
  45.9, 85.847, 2.6, 75.4}, {"VNM", "Asia", "Vietnam", "2020-05-03", 270., 
  0., 0., 0., 2.774, 0., 0., 0., "", "", "", "", "", "", "", 75., 
  9.7338583*^7, 308.127, 32.6, 7.15, 4.718, 6171.884, 2., 245.465, 6., 1., 
  45.9, 85.847, 2.6, 75.4}, {"VNM", "Asia", "Vietnam", "2020-05-04", 271., 
  1., 0., 0., 2.784, 0.01, 0., 0., "", "", "", "", "", "", "", 65.74, 
  9.7338583*^7, 308.127, 32.6, 7.15, 4.718, 6171.884, 2., 245.465, 6., 1., 
  45.9, 85.847, 2.6, 75.4}, {"VNM", "Asia", "Vietnam", "2020-05-05", 271., 
  0., 0., 0., 2.784, 0., 0., 0., "", "", "", "", "", "", "", 65.74, 
  9.7338583*^7, 308.127, 32.6, 7.15, 4.718, 6171.884, 2., 245.465, 6., 1., 
  45.9, 85.847, 2.6, 75.4}, {"VNM", "Asia", "Vietnam", "2020-05-06", 271., 
  0., 0., 0., 2.784, 0., 0., 0., "", "", "", "", "", "", "", 65.74, 
  9.7338583*^7, 308.127, 32.6, 7.15, 4.718, 6171.884, 2., 245.465, 6., 1., 
  45.9, 85.847, 2.6, 75.4}, {"VNM", "Asia", "Vietnam", "2020-05-07", 271., 
  0., 0., 0., 2.784, 0., 0., 0., "", "", "", "", "", "", "", 65.74, 
  9.7338583*^7, 308.127, 32.6, 7.15, 4.718, 6171.884, 2., 245.465, 6., 1., 
  45.9, 85.847, 2.6, 75.4}, {"VNM", "Asia", "Vietnam", "2020-05-08", 288., 
  17., 0., 0., 2.959, 0.175, 0., 0., "", "", "", "", "", "", "", 65.74, 
  9.7338583*^7, 308.127, 32.6, 7.15, 4.718, 6171.884, 2., 245.465, 6., 1., 
  45.9, 85.847, 2.6, 75.4}, {"VNM", "Asia", "Vietnam", "2020-05-09", 288., 
  0., 0., 0., 2.959, 0., 0., 0., "", "", "", "", "", "", "", 65.74, 
  9.7338583*^7, 308.127, 32.6, 7.15, 4.718, 6171.884, 2., 245.465, 6., 1., 
  45.9, 85.847, 2.6, 75.4}, {"VNM", "Asia", "Vietnam", "2020-05-10", 288., 
  0., 0., 0., 2.959, 0., 0., 0., "", "", "", "", "", "", "", 65.74, 
  9.7338583*^7, 308.127, 32.6, 7.15, 4.718, 6171.884, 2., 245.465, 6., 1., 
  45.9, 85.847, 2.6, 75.4}, {"VNM", "Asia", "Vietnam", "2020-05-11", 288., 
  0., 0., 0., 2.959, 0., 0., 0., "", "", "", "", "", "", "", 65.74, 
  9.7338583*^7, 308.127, 32.6, 7.15, 4.718, 6171.884, 2., 245.465, 6., 1., 
  45.9, 85.847, 2.6, 75.4}, {"VNM", "Asia", "Vietnam", "2020-05-12", 288., 
  0., 0., 0., 2.959, 0., 0., 0., "", "", "", "", "", "", "", 65.74, 
  9.7338583*^7, 308.127, 32.6, 7.15, 4.718, 6171.884, 2., 245.465, 6., 1., 
  45.9, 85.847, 2.6, 75.4}, {"VNM", "Asia", "Vietnam", "2020-05-13", 288., 
  0., 0., 0., 2.959, 0., 0., 0., "", "", "", "", "", "", "", 65.74, 
  9.7338583*^7, 308.127, 32.6, 7.15, 4.718, 6171.884, 2., 245.465, 6., 1., 
  45.9, 85.847, 2.6, 75.4}, {"VNM", "Asia", "Vietnam", "2020-05-14", 288., 
  0., 0., 0., 2.959, 0., 0., 0., "", "", "", "", "", "", "", 65.74, 
  9.7338583*^7, 308.127, 32.6, 7.15, 4.718, 6171.884, 2., 245.465, 6., 1., 
  45.9, 85.847, 2.6, 75.4}, {"VNM", "Asia", "Vietnam", "2020-05-15", 312., 
  24., 0., 0., 3.205, 0.247, 0., 0., "", "", "", "", "", "", "", 65.74, 
  9.7338583*^7, 308.127, 32.6, 7.15, 4.718, 6171.884, 2., 245.465, 6., 1., 
  45.9, 85.847, 2.6, 75.4}, {"VNM", "Asia", "Vietnam", "2020-05-16", 313., 
  1., 0., 0., 3.216, 0.01, 0., 0., "", "", "", "", "", "", "", 65.74, 
  9.7338583*^7, 308.127, 32.6, 7.15, 4.718, 6171.884, 2., 245.465, 6., 1., 
  45.9, 85.847, 2.6, 75.4}, {"VNM", "Asia", "Vietnam", "2020-05-17", 318., 
  5., 0., 0., 3.267, 0.051, 0., 0., "", "", "", "", "", "", "", 65.74, 
  9.7338583*^7, 308.127, 32.6, 7.15, 4.718, 6171.884, 2., 245.465, 6., 1., 
  45.9, 85.847, 2.6, 75.4}, {"VNM", "Asia", "Vietnam", "2020-05-18", 320., 
  2., 0., 0., 3.287, 0.021, 0., 0., "", "", "", "", "", "", "", 65.74, 
  9.7338583*^7, 308.127, 32.6, 7.15, 4.718, 6171.884, 2., 245.465, 6., 1., 
  45.9, 85.847, 2.6, 75.4}, {"VNM", "Asia", "Vietnam", "2020-05-19", 324., 
  4., 0., 0., 3.329, 0.041, 0., 0., "", "", "", "", "", "", "", 65.74, 
  9.7338583*^7, 308.127, 32.6, 7.15, 4.718, 6171.884, 2., 245.465, 6., 1., 
  45.9, 85.847, 2.6, 75.4}, {"VNM", "Asia", "Vietnam", "2020-05-20", 324., 
  0., 0., 0., 3.329, 0., 0., 0., "", "", "", "", "", "", "", 65.74, 
  9.7338583*^7, 308.127, 32.6, 7.15, 4.718, 6171.884, 2., 245.465, 6., 1., 
  45.9, 85.847, 2.6, 75.4}, {"VNM", "Asia", "Vietnam", "2020-05-21", 324., 
  0., 0., 0., 3.329, 0., 0., 0., "", "", "", "", "", "", "", 65.74, 
  9.7338583*^7, 308.127, 32.6, 7.15, 4.718, 6171.884, 2., 245.465, 6., 1., 
  45.9, 85.847, 2.6, 75.4}, {"VNM", "Asia", "Vietnam", "2020-05-22", 324., 
  0., 0., 0., 3.329, 0., 0., 0., "", "", "", "", "", "", "", 65.74, 
  9.7338583*^7, 308.127, 32.6, 7.15, 4.718, 6171.884, 2., 245.465, 6., 1., 
  45.9, 85.847, 2.6, 75.4}, {"VNM", "Asia", "Vietnam", "2020-05-23", 324., 
  0., 0., 0., 3.329, 0., 0., 0., "", "", "", "", "", "", "", 65.74, 
  9.7338583*^7, 308.127, 32.6, 7.15, 4.718, 6171.884, 2., 245.465, 6., 1., 
  45.9, 85.847, 2.6, 75.4}, {"VNM", "Asia", "Vietnam", "2020-05-24", 324., 
  0., 0., 0., 3.329, 0., 0., 0., "", "", "", "", "", "", "", 65.74, 
  9.7338583*^7, 308.127, 32.6, 7.15, 4.718, 6171.884, 2., 245.465, 6., 1., 
  45.9, 85.847, 2.6, 75.4}, {"VNM", "Asia", "Vietnam", "2020-05-25", 325., 
  1., 0., 0., 3.339, 0.01, 0., 0., "", "", "", "", "", "", "", 65.74, 
  9.7338583*^7, 308.127, 32.6, 7.15, 4.718, 6171.884, 2., 245.465, 6., 1., 
  45.9, 85.847, 2.6, 75.4}, {"VNM", "Asia", "Vietnam", "2020-05-26", 326., 
  1., 0., 0., 3.349, 0.01, 0., 0., "", "", "", "", "", "", "", 65.74, 
  9.7338583*^7, 308.127, 32.6, 7.15, 4.718, 6171.884, 2., 245.465, 6., 1., 
  45.9, 85.847, 2.6, 75.4}, {"VNM", "Asia", "Vietnam", "2020-05-27", 327., 
  1., 0., 0., 3.359, 0.01, 0., 0., "", "", "", "", "", "", "", 65.74, 
  9.7338583*^7, 308.127, 32.6, 7.15, 4.718, 6171.884, 2., 245.465, 6., 1., 
  45.9, 85.847, 2.6, 75.4}, {"VNM", "Asia", "Vietnam", "2020-05-28", 327., 
  0., 0., 0., 3.359, 0., 0., 0., "", "", "", "", "", "", "", 65.74, 
  9.7338583*^7, 308.127, 32.6, 7.15, 4.718, 6171.884, 2., 245.465, 6., 1., 
  45.9, 85.847, 2.6, 75.4}, {"VNM", "Asia", "Vietnam", "2020-05-29", 327., 
  0., 0., 0., 3.359, 0., 0., 0., "", "", "", "", "", "", "", 65.74, 
  9.7338583*^7, 308.127, 32.6, 7.15, 4.718, 6171.884, 2., 245.465, 6., 1., 
  45.9, 85.847, 2.6, 75.4}, {"VNM", "Asia", "Vietnam", "2020-05-30", 327., 
  0., 0., 0., 3.359, 0., 0., 0., "", "", "", "", "", "", "", 65.74, 
  9.7338583*^7, 308.127, 32.6, 7.15, 4.718, 6171.884, 2., 245.465, 6., 1., 
  45.9, 85.847, 2.6, 75.4}, {"VNM", "Asia", "Vietnam", "2020-05-31", 327., 
  0., 0., 0., 3.359, 0., 0., 0., "", "", "", "", "", "", "", 65.74, 
  9.7338583*^7, 308.127, 32.6, 7.15, 4.718, 6171.884, 2., 245.465, 6., 1., 
  45.9, 85.847, 2.6, 75.4}, {"VNM", "Asia", "Vietnam", "2020-06-01", 328., 
  1., 0., 0., 3.37, 0.01, 0., 0., "", "", "", "", "", "", "", 65.74, 
  9.7338583*^7, 308.127, 32.6, 7.15, 4.718, 6171.884, 2., 245.465, 6., 1., 
  45.9, 85.847, 2.6, 75.4}, {"VNM", "Asia", "Vietnam", "2020-06-02", 328., 
  0., 0., 0., 3.37, 0., 0., 0., "", "", "", "", "", "", "", 65.74, 
  9.7338583*^7, 308.127, 32.6, 7.15, 4.718, 6171.884, 2., 245.465, 6., 1., 
  45.9, 85.847, 2.6, 75.4}, {"VNM", "Asia", "Vietnam", "2020-06-03", 328., 
  0., 0., 0., 3.37, 0., 0., 0., "", "", "", "", "", "", "", 65.74, 
  9.7338583*^7, 308.127, 32.6, 7.15, 4.718, 6171.884, 2., 245.465, 6., 1., 
  45.9, 85.847, 2.6, 75.4}, {"VNM", "Asia", "Vietnam", "2020-06-04", 328., 
  0., 0., 0., 3.37, 0., 0., 0., "", "", "", "", "", "", "", 65.74, 
  9.7338583*^7, 308.127, 32.6, 7.15, 4.718, 6171.884, 2., 245.465, 6., 1., 
  45.9, 85.847, 2.6, 75.4}, {"VNM", "Asia", "Vietnam", "2020-06-05", 328., 
  0., 0., 0., 3.37, 0., 0., 0., "", "", "", "", "", "", "", 65.74, 
  9.7338583*^7, 308.127, 32.6, 7.15, 4.718, 6171.884, 2., 245.465, 6., 1., 
  45.9, 85.847, 2.6, 75.4}, {"VNM", "Asia", "Vietnam", "2020-06-06", 329., 
  1., 0., 0., 3.38, 0.01, 0., 0., "", "", "", "", "", "", "", 65.74, 
  9.7338583*^7, 308.127, 32.6, 7.15, 4.718, 6171.884, 2., 245.465, 6., 1., 
  45.9, 85.847, 2.6, 75.4}, {"VNM", "Asia", "Vietnam", "2020-06-07", 329., 
  0., 0., 0., 3.38, 0., 0., 0., "", "", "", "", "", "", "", 65.74, 
  9.7338583*^7, 308.127, 32.6, 7.15, 4.718, 6171.884, 2., 245.465, 6., 1., 
  45.9, 85.847, 2.6, 75.4}, {"VNM", "Asia", "Vietnam", "2020-06-08", 331., 
  2., 0., 0., 3.401, 0.021, 0., 0., "", "", "", "", "", "", "", 65.74, 
  9.7338583*^7, 308.127, 32.6, 7.15, 4.718, 6171.884, 2., 245.465, 6., 1., 
  45.9, 85.847, 2.6, 75.4}, {"VNM", "Asia", "Vietnam", "2020-06-09", 332., 
  1., 0., 0., 3.411, 0.01, 0., 0., "", "", "", "", "", "", "", 65.74, 
  9.7338583*^7, 308.127, 32.6, 7.15, 4.718, 6171.884, 2., 245.465, 6., 1., 
  45.9, 85.847, 2.6, 75.4}, {"VNM", "Asia", "Vietnam", "2020-06-10", 332., 
  0., 0., 0., 3.411, 0., 0., 0., "", "", "", "", "", "", "", 65.74, 
  9.7338583*^7, 308.127, 32.6, 7.15, 4.718, 6171.884, 2., 245.465, 6., 1., 
  45.9, 85.847, 2.6, 75.4}, {"VNM", "Asia", "Vietnam", "2020-06-11", 332., 
  0., 0., 0., 3.411, 0., 0., 0., "", "", "", "", "", "", "", 65.74, 
  9.7338583*^7, 308.127, 32.6, 7.15, 4.718, 6171.884, 2., 245.465, 6., 1., 
  45.9, 85.847, 2.6, 75.4}, {"VNM", "Asia", "Vietnam", "2020-06-12", 332., 
  0., 0., 0., 3.411, 0., 0., 0., "", "", "", "", "", "", "", 65.74, 
  9.7338583*^7, 308.127, 32.6, 7.15, 4.718, 6171.884, 2., 245.465, 6., 1., 
  45.9, 85.847, 2.6, 75.4}, {"VNM", "Asia", "Vietnam", "2020-06-13", 333., 
  1., 0., 0., 3.421, 0.01, 0., 0., "", "", "", "", "", "", "", 65.74, 
  9.7338583*^7, 308.127, 32.6, 7.15, 4.718, 6171.884, 2., 245.465, 6., 1., 
  45.9, 85.847, 2.6, 75.4}, {"VNM", "Asia", "Vietnam", "2020-06-14", 334., 
  1., 0., 0., 3.431, 0.01, 0., 0., "", "", "", "", "", "", "", 65.74, 
  9.7338583*^7, 308.127, 32.6, 7.15, 4.718, 6171.884, 2., 245.465, 6., 1., 
  45.9, 85.847, 2.6, 75.4}, {"VNM", "Asia", "Vietnam", "2020-06-15", 334., 
  0., 0., 0., 3.431, 0., 0., 0., "", "", "", "", "", "", "", 65.74, 
  9.7338583*^7, 308.127, 32.6, 7.15, 4.718, 6171.884, 2., 245.465, 6., 1., 
  45.9, 85.847, 2.6, 75.4}, {"VNM", "Asia", "Vietnam", "2020-06-16", 334., 
  0., 0., 0., 3.431, 0., 0., 0., "", "", "", "", "", "", "", 54.63, 
  9.7338583*^7, 308.127, 32.6, 7.15, 4.718, 6171.884, 2., 245.465, 6., 1., 
  45.9, 85.847, 2.6, 75.4}, {"VNM", "Asia", "Vietnam", "2020-06-17", 335., 
  1., 0., 0., 3.442, 0.01, 0., 0., "", "", "", "", "", "", "", 54.63, 
  9.7338583*^7, 308.127, 32.6, 7.15, 4.718, 6171.884, 2., 245.465, 6., 1., 
  45.9, 85.847, 2.6, 75.4}, {"VNM", "Asia", "Vietnam", "2020-06-18", 335., 
  0., 0., 0., 3.442, 0., 0., 0., "", "", "", "", "", "", "", 54.63, 
  9.7338583*^7, 308.127, 32.6, 7.15, 4.718, 6171.884, 2., 245.465, 6., 1., 
  45.9, 85.847, 2.6, 75.4}, {"VNM", "Asia", "Vietnam", "2020-06-19", 342., 
  7., 0., 0., 3.514, 0.072, 0., 0., "", "", "", "", "", "", "", 54.63, 
  9.7338583*^7, 308.127, 32.6, 7.15, 4.718, 6171.884, 2., 245.465, 6., 1., 
  45.9, 85.847, 2.6, 75.4}, {"VNM", "Asia", "Vietnam", "2020-06-20", 349., 
  7., 0., 0., 3.585, 0.072, 0., 0., "", "", "", "", "", "", "", 54.63, 
  9.7338583*^7, 308.127, 32.6, 7.15, 4.718, 6171.884, 2., 245.465, 6., 1., 
  45.9, 85.847, 2.6, 75.4}, {"VNM", "Asia", "Vietnam", "2020-06-21", 349., 
  0., 0., 0., 3.585, 0., 0., 0., "", "", "", "", "", "", "", 54.63, 
  9.7338583*^7, 308.127, 32.6, 7.15, 4.718, 6171.884, 2., 245.465, 6., 1., 
  45.9, 85.847, 2.6, 75.4}, {"VNM", "Asia", "Vietnam", "2020-06-22", 349., 
  0., 0., 0., 3.585, 0., 0., 0., "", "", "", "", "", "", "", 54.63, 
  9.7338583*^7, 308.127, 32.6, 7.15, 4.718, 6171.884, 2., 245.465, 6., 1., 
  45.9, 85.847, 2.6, 75.4}, {"VNM", "Asia", "Vietnam", "2020-06-23", 349., 
  0., 0., 0., 3.585, 0., 0., 0., "", "", "", "", "", "", "", 54.63, 
  9.7338583*^7, 308.127, 32.6, 7.15, 4.718, 6171.884, 2., 245.465, 6., 1., 
  45.9, 85.847, 2.6, 75.4}, {"VNM", "Asia", "Vietnam", "2020-06-24", 349., 
  0., 0., 0., 3.585, 0., 0., 0., "", "", "", "", "", "", "", 54.63, 
  9.7338583*^7, 308.127, 32.6, 7.15, 4.718, 6171.884, 2., 245.465, 6., 1., 
  45.9, 85.847, 2.6, 75.4}, {"VNM", "Asia", "Vietnam", "2020-06-25", 352., 
  3., 0., 0., 3.616, 0.031, 0., 0., "", "", "", "", "", "", "", 51.85, 
  9.7338583*^7, 308.127, 32.6, 7.15, 4.718, 6171.884, 2., 245.465, 6., 1., 
  45.9, 85.847, 2.6, 75.4}, {"VNM", "Asia", "Vietnam", "2020-06-26", 352., 
  0., 0., 0., 3.616, 0., 0., 0., "", "", "", "", "", "", "", 51.85, 
  9.7338583*^7, 308.127, 32.6, 7.15, 4.718, 6171.884, 2., 245.465, 6., 1., 
  45.9, 85.847, 2.6, 75.4}, {"VNM", "Asia", "Vietnam", "2020-06-27", 353., 
  1., 0., 0., 3.627, 0.01, 0., 0., "", "", "", "", "", "", "", 51.85, 
  9.7338583*^7, 308.127, 32.6, 7.15, 4.718, 6171.884, 2., 245.465, 6., 1., 
  45.9, 85.847, 2.6, 75.4}, {"VNM", "Asia", "Vietnam", "2020-06-28", 354., 
  1., 0., 0., 3.637, 0.01, 0., 0., "", "", "", "", "", "", "", 51.85, 
  9.7338583*^7, 308.127, 32.6, 7.15, 4.718, 6171.884, 2., 245.465, 6., 1., 
  45.9, 85.847, 2.6, 75.4}, {"VNM", "Asia", "Vietnam", "2020-06-29", 355., 
  1., 0., 0., 3.647, 0.01, 0., 0., "", "", "", "", "", "", "", "", 
  9.7338583*^7, 308.127, 32.6, 7.15, 4.718, 6171.884, 2., 245.465, 6., 1., 
  45.9, 85.847, 2.6, 75.4}, {"VNM", "Asia", "Vietnam", "2020-06-30", 355., 
  0., 0., 0., 3.647, 0., 0., 0., "", "", "", "", "", "", "", "", 
  9.7338583*^7, 308.127, 32.6, 7.15, 4.718, 6171.884, 2., 245.465, 6., 1., 
  45.9, 85.847, 2.6, 75.4}, {"VNM", "Asia", "Vietnam", "2020-07-01", 355., 
  0., 0., 0., 3.647, 0., 0., 0., "", "", "", "", "", "", "", "", 
  9.7338583*^7, 308.127, 32.6, 7.15, 4.718, 6171.884, 2., 245.465, 6., 1., 
  45.9, 85.847, 2.6, 75.4}, {"VNM", "Asia", "Vietnam", "2020-07-02", 355., 
  0., 0., 0., 3.647, 0., 0., 0., "", "", "", "", "", "", "", "", 
  9.7338583*^7, 308.127, 32.6, 7.15, 4.718, 6171.884, 2., 245.465, 6., 1., 
  45.9, 85.847, 2.6, 75.4}, {"VNM", "Asia", "Vietnam", "2020-07-03", 355., 
  0., 0., 0., 3.647, 0., 0., 0., "", "", "", "", "", "", "", "", 
  9.7338583*^7, 308.127, 32.6, 7.15, 4.718, 6171.884, 2., 245.465, 6., 1., 
  45.9, 85.847, 2.6, 75.4}, {"VNM", "Asia", "Vietnam", "2020-07-04", 355., 
  0., 0., 0., 3.647, 0., 0., 0., "", "", "", "", "", "", "", "", 
  9.7338583*^7, 308.127, 32.6, 7.15, 4.718, 6171.884, 2., 245.465, 6., 1., 
  45.9, 85.847, 2.6, 75.4}, {"VNM", "Asia", "Vietnam", "2020-07-05", 355., 
  0., 0., 0., 3.647, 0., 0., 0., "", "", "", "", "", "", "", "", 
  9.7338583*^7, 308.127, 32.6, 7.15, 4.718, 6171.884, 2., 245.465, 6., 1., 
  45.9, 85.847, 2.6, 75.4}, {"VNM", "Asia", "Vietnam", "2020-07-06", 355., 
  0., 0., 0., 3.647, 0., 0., 0., "", "", "", "", "", "", "", "", 
  9.7338583*^7, 308.127, 32.6, 7.15, 4.718, 6171.884, 2., 245.465, 6., 1., 
  45.9, 85.847, 2.6, 75.4}, {"VNM", "Asia", "Vietnam", "2020-07-07", 369., 
  14., 0., 0., 3.791, 0.144, 0., 0., "", "", "", "", "", "", "", "", 
  9.7338583*^7, 308.127, 32.6, 7.15, 4.718, 6171.884, 2., 245.465, 6., 1., 
  45.9, 85.847, 2.6, 75.4}, {"VNM", "Asia", "Vietnam", "2020-07-08", 369., 
  0., 0., 0., 3.791, 0., 0., 0., "", "", "", "", "", "", "", "", 
  9.7338583*^7, 308.127, 32.6, 7.15, 4.718, 6171.884, 2., 245.465, 6., 1., 
  45.9, 85.847, 2.6, 75.4}, {"ESH", "Africa", "Western Sahara", "2020-04-26", 
  6., 6., 0., 0., 10.045, 10.045, 0., 0., "", "", "", "", "", "", "", "", 
  597330., "", 28.4, "", 1.38, "", "", "", "", "", "", "", "", 70.26}, 
 {"ESH", "Africa", "Western Sahara", "2020-04-27", 6., 0., 0., 0., 10.045, 
  0., 0., 0., "", "", "", "", "", "", "", "", 597330., "", 28.4, "", 1.38, 
  "", "", "", "", "", "", "", "", 70.26}, {"ESH", "Africa", "Western Sahara", 
  "2020-04-28", 6., 0., 0., 0., 10.045, 0., 0., 0., "", "", "", "", "", "", 
  "", "", 597330., "", 28.4, "", 1.38, "", "", "", "", "", "", "", "", 
  70.26}, {"ESH", "Africa", "Western Sahara", "2020-04-29", 6., 0., 0., 0., 
  10.045, 0., 0., 0., "", "", "", "", "", "", "", "", 597330., "", 28.4, "", 
  1.38, "", "", "", "", "", "", "", "", 70.26}, 
 {"ESH", "Africa", "Western Sahara", "2020-04-30", 6., 0., 0., 0., 10.045, 
  0., 0., 0., "", "", "", "", "", "", "", "", 597330., "", 28.4, "", 1.38, 
  "", "", "", "", "", "", "", "", 70.26}, {"ESH", "Africa", "Western Sahara", 
  "2020-05-01", 6., 0., 0., 0., 10.045, 0., 0., 0., "", "", "", "", "", "", 
  "", "", 597330., "", 28.4, "", 1.38, "", "", "", "", "", "", "", "", 
  70.26}, {"ESH", "Africa", "Western Sahara", "2020-05-02", 6., 0., 0., 0., 
  10.045, 0., 0., 0., "", "", "", "", "", "", "", "", 597330., "", 28.4, "", 
  1.38, "", "", "", "", "", "", "", "", 70.26}, 
 {"ESH", "Africa", "Western Sahara", "2020-05-03", 6., 0., 0., 0., 10.045, 
  0., 0., 0., "", "", "", "", "", "", "", "", 597330., "", 28.4, "", 1.38, 
  "", "", "", "", "", "", "", "", 70.26}, {"ESH", "Africa", "Western Sahara", 
  "2020-05-04", 6., 0., 0., 0., 10.045, 0., 0., 0., "", "", "", "", "", "", 
  "", "", 597330., "", 28.4, "", 1.38, "", "", "", "", "", "", "", "", 
  70.26}, {"ESH", "Africa", "Western Sahara", "2020-05-05", 6., 0., 0., 0., 
  10.045, 0., 0., 0., "", "", "", "", "", "", "", "", 597330., "", 28.4, "", 
  1.38, "", "", "", "", "", "", "", "", 70.26}, 
 {"ESH", "Africa", "Western Sahara", "2020-05-06", 6., 0., 0., 0., 10.045, 
  0., 0., 0., "", "", "", "", "", "", "", "", 597330., "", 28.4, "", 1.38, 
  "", "", "", "", "", "", "", "", 70.26}, {"ESH", "Africa", "Western Sahara", 
  "2020-05-07", 6., 0., 0., 0., 10.045, 0., 0., 0., "", "", "", "", "", "", 
  "", "", 597330., "", 28.4, "", 1.38, "", "", "", "", "", "", "", "", 
  70.26}, {"ESH", "Africa", "Western Sahara", "2020-05-08", 6., 0., 0., 0., 
  10.045, 0., 0., 0., "", "", "", "", "", "", "", "", 597330., "", 28.4, "", 
  1.38, "", "", "", "", "", "", "", "", 70.26}, 
 {"ESH", "Africa", "Western Sahara", "2020-05-09", 6., 0., 0., 0., 10.045, 
  0., 0., 0., "", "", "", "", "", "", "", "", 597330., "", 28.4, "", 1.38, 
  "", "", "", "", "", "", "", "", 70.26}, {"ESH", "Africa", "Western Sahara", 
  "2020-05-10", 6., 0., 0., 0., 10.045, 0., 0., 0., "", "", "", "", "", "", 
  "", "", 597330., "", 28.4, "", 1.38, "", "", "", "", "", "", "", "", 
  70.26}, {"ESH", "Africa", "Western Sahara", "2020-05-11", 6., 0., 0., 0., 
  10.045, 0., 0., 0., "", "", "", "", "", "", "", "", 597330., "", 28.4, "", 
  1.38, "", "", "", "", "", "", "", "", 70.26}, 
 {"ESH", "Africa", "Western Sahara", "2020-05-12", 6., 0., 0., 0., 10.045, 
  0., 0., 0., "", "", "", "", "", "", "", "", 597330., "", 28.4, "", 1.38, 
  "", "", "", "", "", "", "", "", 70.26}, {"ESH", "Africa", "Western Sahara", 
  "2020-05-13", 6., 0., 0., 0., 10.045, 0., 0., 0., "", "", "", "", "", "", 
  "", "", 597330., "", 28.4, "", 1.38, "", "", "", "", "", "", "", "", 
  70.26}, {"ESH", "Africa", "Western Sahara", "2020-05-14", 6., 0., 0., 0., 
  10.045, 0., 0., 0., "", "", "", "", "", "", "", "", 597330., "", 28.4, "", 
  1.38, "", "", "", "", "", "", "", "", 70.26}, 
 {"ESH", "Africa", "Western Sahara", "2020-05-15", 6., 0., 0., 0., 10.045, 
  0., 0., 0., "", "", "", "", "", "", "", "", 597330., "", 28.4, "", 1.38, 
  "", "", "", "", "", "", "", "", 70.26}, {"ESH", "Africa", "Western Sahara", 
  "2020-05-16", 6., 0., 0., 0., 10.045, 0., 0., 0., "", "", "", "", "", "", 
  "", "", 597330., "", 28.4, "", 1.38, "", "", "", "", "", "", "", "", 
  70.26}, {"ESH", "Africa", "Western Sahara", "2020-05-17", 6., 0., 0., 0., 
  10.045, 0., 0., 0., "", "", "", "", "", "", "", "", 597330., "", 28.4, "", 
  1.38, "", "", "", "", "", "", "", "", 70.26}, 
 {"ESH", "Africa", "Western Sahara", "2020-05-18", 6., 0., 0., 0., 10.045, 
  0., 0., 0., "", "", "", "", "", "", "", "", 597330., "", 28.4, "", 1.38, 
  "", "", "", "", "", "", "", "", 70.26}, {"ESH", "Africa", "Western Sahara", 
  "2020-05-19", 6., 0., 0., 0., 10.045, 0., 0., 0., "", "", "", "", "", "", 
  "", "", 597330., "", 28.4, "", 1.38, "", "", "", "", "", "", "", "", 
  70.26}, {"ESH", "Africa", "Western Sahara", "2020-05-20", 6., 0., 0., 0., 
  10.045, 0., 0., 0., "", "", "", "", "", "", "", "", 597330., "", 28.4, "", 
  1.38, "", "", "", "", "", "", "", "", 70.26}, 
 {"ESH", "Africa", "Western Sahara", "2020-05-21", 6., 0., 0., 0., 10.045, 
  0., 0., 0., "", "", "", "", "", "", "", "", 597330., "", 28.4, "", 1.38, 
  "", "", "", "", "", "", "", "", 70.26}, {"ESH", "Africa", "Western Sahara", 
  "2020-05-22", 6., 0., 0., 0., 10.045, 0., 0., 0., "", "", "", "", "", "", 
  "", "", 597330., "", 28.4, "", 1.38, "", "", "", "", "", "", "", "", 
  70.26}, {"ESH", "Africa", "Western Sahara", "2020-05-23", 6., 0., 0., 0., 
  10.045, 0., 0., 0., "", "", "", "", "", "", "", "", 597330., "", 28.4, "", 
  1.38, "", "", "", "", "", "", "", "", 70.26}, 
 {"ESH", "Africa", "Western Sahara", "2020-05-24", 6., 0., 0., 0., 10.045, 
  0., 0., 0., "", "", "", "", "", "", "", "", 597330., "", 28.4, "", 1.38, 
  "", "", "", "", "", "", "", "", 70.26}, {"ESH", "Africa", "Western Sahara", 
  "2020-05-25", 6., 0., 0., 0., 10.045, 0., 0., 0., "", "", "", "", "", "", 
  "", "", 597330., "", 28.4, "", 1.38, "", "", "", "", "", "", "", "", 
  70.26}, {"ESH", "Africa", "Western Sahara", "2020-05-26", 6., 0., 0., 0., 
  10.045, 0., 0., 0., "", "", "", "", "", "", "", "", 597330., "", 28.4, "", 
  1.38, "", "", "", "", "", "", "", "", 70.26}, 
 {"ESH", "Africa", "Western Sahara", "2020-05-27", 6., 0., 0., 0., 10.045, 
  0., 0., 0., "", "", "", "", "", "", "", "", 597330., "", 28.4, "", 1.38, 
  "", "", "", "", "", "", "", "", 70.26}, {"ESH", "Africa", "Western Sahara", 
  "2020-05-28", 6., 0., 0., 0., 10.045, 0., 0., 0., "", "", "", "", "", "", 
  "", "", 597330., "", 28.4, "", 1.38, "", "", "", "", "", "", "", "", 
  70.26}, {"ESH", "Africa", "Western Sahara", "2020-05-29", 6., 0., 0., 0., 
  10.045, 0., 0., 0., "", "", "", "", "", "", "", "", 597330., "", 28.4, "", 
  1.38, "", "", "", "", "", "", "", "", 70.26}, 
 {"ESH", "Africa", "Western Sahara", "2020-05-30", 23., 17., 1., 1., 38.505, 
  28.46, 1.674, 1.674, "", "", "", "", "", "", "", "", 597330., "", 28.4, "", 
  1.38, "", "", "", "", "", "", "", "", 70.26}, 
 {"ESH", "Africa", "Western Sahara", "2020-05-31", 23., 0., 1., 0., 38.505, 
  0., 1.674, 0., "", "", "", "", "", "", "", "", 597330., "", 28.4, "", 1.38, 
  "", "", "", "", "", "", "", "", 70.26}, {"ESH", "Africa", "Western Sahara", 
  "2020-06-01", 23., 0., 1., 0., 38.505, 0., 1.674, 0., "", "", "", "", "", 
  "", "", "", 597330., "", 28.4, "", 1.38, "", "", "", "", "", "", "", "", 
  70.26}, {"ESH", "Africa", "Western Sahara", "2020-06-02", 23., 0., 1., 0., 
  38.505, 0., 1.674, 0., "", "", "", "", "", "", "", "", 597330., "", 28.4, 
  "", 1.38, "", "", "", "", "", "", "", "", 70.26}, 
 {"ESH", "Africa", "Western Sahara", "2020-06-03", 23., 0., 1., 0., 38.505, 
  0., 1.674, 0., "", "", "", "", "", "", "", "", 597330., "", 28.4, "", 1.38, 
  "", "", "", "", "", "", "", "", 70.26}, {"ESH", "Africa", "Western Sahara", 
  "2020-06-04", 23., 0., 1., 0., 38.505, 0., 1.674, 0., "", "", "", "", "", 
  "", "", "", 597330., "", 28.4, "", 1.38, "", "", "", "", "", "", "", "", 
  70.26}, {"ESH", "Africa", "Western Sahara", "2020-06-05", 23., 0., 1., 0., 
  38.505, 0., 1.674, 0., "", "", "", "", "", "", "", "", 597330., "", 28.4, 
  "", 1.38, "", "", "", "", "", "", "", "", 70.26}, 
 {"ESH", "Africa", "Western Sahara", "2020-06-06", 23., 0., 1., 0., 38.505, 
  0., 1.674, 0., "", "", "", "", "", "", "", "", 597330., "", 28.4, "", 1.38, 
  "", "", "", "", "", "", "", "", 70.26}, {"ESH", "Africa", "Western Sahara", 
  "2020-06-07", 23., 0., 1., 0., 38.505, 0., 1.674, 0., "", "", "", "", "", 
  "", "", "", 597330., "", 28.4, "", 1.38, "", "", "", "", "", "", "", "", 
  70.26}, {"ESH", "Africa", "Western Sahara", "2020-06-08", 23., 0., 1., 0., 
  38.505, 0., 1.674, 0., "", "", "", "", "", "", "", "", 597330., "", 28.4, 
  "", 1.38, "", "", "", "", "", "", "", "", 70.26}, 
 {"ESH", "Africa", "Western Sahara", "2020-06-09", 23., 0., 1., 0., 38.505, 
  0., 1.674, 0., "", "", "", "", "", "", "", "", 597330., "", 28.4, "", 1.38, 
  "", "", "", "", "", "", "", "", 70.26}, {"ESH", "Africa", "Western Sahara", 
  "2020-06-10", 23., 0., 1., 0., 38.505, 0., 1.674, 0., "", "", "", "", "", 
  "", "", "", 597330., "", 28.4, "", 1.38, "", "", "", "", "", "", "", "", 
  70.26}, {"ESH", "Africa", "Western Sahara", "2020-06-11", 23., 0., 1., 0., 
  38.505, 0., 1.674, 0., "", "", "", "", "", "", "", "", 597330., "", 28.4, 
  "", 1.38, "", "", "", "", "", "", "", "", 70.26}, 
 {"ESH", "Africa", "Western Sahara", "2020-06-12", 23., 0., 1., 0., 38.505, 
  0., 1.674, 0., "", "", "", "", "", "", "", "", 597330., "", 28.4, "", 1.38, 
  "", "", "", "", "", "", "", "", 70.26}, {"ESH", "Africa", "Western Sahara", 
  "2020-06-13", 23., 0., 1., 0., 38.505, 0., 1.674, 0., "", "", "", "", "", 
  "", "", "", 597330., "", 28.4, "", 1.38, "", "", "", "", "", "", "", "", 
  70.26}, {"ESH", "Africa", "Western Sahara", "2020-06-14", 23., 0., 1., 0., 
  38.505, 0., 1.674, 0., "", "", "", "", "", "", "", "", 597330., "", 28.4, 
  "", 1.38, "", "", "", "", "", "", "", "", 70.26}, 
 {"ESH", "Africa", "Western Sahara", "2020-06-15", 23., 0., 1., 0., 38.505, 
  0., 1.674, 0., "", "", "", "", "", "", "", "", 597330., "", 28.4, "", 1.38, 
  "", "", "", "", "", "", "", "", 70.26}, {"ESH", "Africa", "Western Sahara", 
  "2020-06-16", 23., 0., 1., 0., 38.505, 0., 1.674, 0., "", "", "", "", "", 
  "", "", "", 597330., "", 28.4, "", 1.38, "", "", "", "", "", "", "", "", 
  70.26}, {"ESH", "Africa", "Western Sahara", "2020-06-17", 23., 0., 1., 0., 
  38.505, 0., 1.674, 0., "", "", "", "", "", "", "", "", 597330., "", 28.4, 
  "", 1.38, "", "", "", "", "", "", "", "", 70.26}, 
 {"ESH", "Africa", "Western Sahara", "2020-06-18", 23., 0., 1., 0., 38.505, 
  0., 1.674, 0., "", "", "", "", "", "", "", "", 597330., "", 28.4, "", 1.38, 
  "", "", "", "", "", "", "", "", 70.26}, {"ESH", "Africa", "Western Sahara", 
  "2020-06-19", 23., 0., 1., 0., 38.505, 0., 1.674, 0., "", "", "", "", "", 
  "", "", "", 597330., "", 28.4, "", 1.38, "", "", "", "", "", "", "", "", 
  70.26}, {"ESH", "Africa", "Western Sahara", "2020-06-20", 25., 2., 1., 0., 
  41.853, 3.348, 1.674, 0., "", "", "", "", "", "", "", "", 597330., "", 
  28.4, "", 1.38, "", "", "", "", "", "", "", "", 70.26}, 
 {"ESH", "Africa", "Western Sahara", "2020-06-21", 25., 0., 1., 0., 41.853, 
  0., 1.674, 0., "", "", "", "", "", "", "", "", 597330., "", 28.4, "", 1.38, 
  "", "", "", "", "", "", "", "", 70.26}, {"ESH", "Africa", "Western Sahara", 
  "2020-06-22", 25., 0., 1., 0., 41.853, 0., 1.674, 0., "", "", "", "", "", 
  "", "", "", 597330., "", 28.4, "", 1.38, "", "", "", "", "", "", "", "", 
  70.26}, {"ESH", "Africa", "Western Sahara", "2020-06-23", 25., 0., 1., 0., 
  41.853, 0., 1.674, 0., "", "", "", "", "", "", "", "", 597330., "", 28.4, 
  "", 1.38, "", "", "", "", "", "", "", "", 70.26}, 
 {"ESH", "Africa", "Western Sahara", "2020-06-24", 25., 0., 1., 0., 41.853, 
  0., 1.674, 0., "", "", "", "", "", "", "", "", 597330., "", 28.4, "", 1.38, 
  "", "", "", "", "", "", "", "", 70.26}, {"ESH", "Africa", "Western Sahara", 
  "2020-06-25", 25., 0., 1., 0., 41.853, 0., 1.674, 0., "", "", "", "", "", 
  "", "", "", 597330., "", 28.4, "", 1.38, "", "", "", "", "", "", "", "", 
  70.26}, {"ESH", "Africa", "Western Sahara", "2020-06-26", 25., 0., 1., 0., 
  41.853, 0., 1.674, 0., "", "", "", "", "", "", "", "", 597330., "", 28.4, 
  "", 1.38, "", "", "", "", "", "", "", "", 70.26}, 
 {"ESH", "Africa", "Western Sahara", "2020-06-27", 25., 0., 1., 0., 41.853, 
  0., 1.674, 0., "", "", "", "", "", "", "", "", 597330., "", 28.4, "", 1.38, 
  "", "", "", "", "", "", "", "", 70.26}, {"ESH", "Africa", "Western Sahara", 
  "2020-06-28", 208., 183., 1., 0., 348.216, 306.363, 1.674, 0., "", "", "", 
  "", "", "", "", "", 597330., "", 28.4, "", 1.38, "", "", "", "", "", "", 
  "", "", 70.26}, {"ESH", "Africa", "Western Sahara", "2020-06-29", 208., 0., 
  1., 0., 348.216, 0., 1.674, 0., "", "", "", "", "", "", "", "", 597330., 
  "", 28.4, "", 1.38, "", "", "", "", "", "", "", "", 70.26}, 
 {"ESH", "Africa", "Western Sahara", "2020-06-30", 208., 0., 1., 0., 348.216, 
  0., 1.674, 0., "", "", "", "", "", "", "", "", 597330., "", 28.4, "", 1.38, 
  "", "", "", "", "", "", "", "", 70.26}, {"ESH", "Africa", "Western Sahara", 
  "2020-07-01", 380., 172., 1., 0., 636.164, 287.948, 1.674, 0., "", "", "", 
  "", "", "", "", "", 597330., "", 28.4, "", 1.38, "", "", "", "", "", "", 
  "", "", 70.26}, {"ESH", "Africa", "Western Sahara", "2020-07-02", 461., 
  81., 1., 0., 771.768, 135.603, 1.674, 0., "", "", "", "", "", "", "", "", 
  597330., "", 28.4, "", 1.38, "", "", "", "", "", "", "", "", 70.26}, 
 {"ESH", "Africa", "Western Sahara", "2020-07-03", 461., 0., 1., 0., 771.768, 
  0., 1.674, 0., "", "", "", "", "", "", "", "", 597330., "", 28.4, "", 1.38, 
  "", "", "", "", "", "", "", "", 70.26}, {"ESH", "Africa", "Western Sahara", 
  "2020-07-04", 519., 58., 1., 0., 868.866, 97.099, 1.674, 0., "", "", "", 
  "", "", "", "", "", 597330., "", 28.4, "", 1.38, "", "", "", "", "", "", 
  "", "", 70.26}, {"ESH", "Africa", "Western Sahara", "2020-07-05", 519., 0., 
  1., 0., 868.866, 0., 1.674, 0., "", "", "", "", "", "", "", "", 597330., 
  "", 28.4, "", 1.38, "", "", "", "", "", "", "", "", 70.26}, 
 {"ESH", "Africa", "Western Sahara", "2020-07-06", 519., 0., 1., 0., 868.866, 
  0., 1.674, 0., "", "", "", "", "", "", "", "", 597330., "", 28.4, "", 1.38, 
  "", "", "", "", "", "", "", "", 70.26}, {"ESH", "Africa", "Western Sahara", 
  "2020-07-07", 519., 0., 1., 0., 868.866, 0., 1.674, 0., "", "", "", "", "", 
  "", "", "", 597330., "", 28.4, "", 1.38, "", "", "", "", "", "", "", "", 
  70.26}, {"ESH", "Africa", "Western Sahara", "2020-07-08", 519., 0., 1., 0., 
  868.866, 0., 1.674, 0., "", "", "", "", "", "", "", "", 597330., "", 28.4, 
  "", 1.38, "", "", "", "", "", "", "", "", 70.26}, 
 {"YEM", "Asia", "Yemen", "2020-04-10", 1., 1., 0., 0., 0.034, 0.034, 0., 0., 
  "", "", "", "", "", "", "", 40.74, 2.9825968*^7, 53.508, 20.3, 2.922, 
  1.583, 1479.147, 18.8, 495.003, 5.35, 7.6, 29.2, 49.542, 0.7, 66.12}, 
 {"YEM", "Asia", "Yemen", "2020-04-11", 1., 0., 0., 0., 0.034, 0., 0., 0., 
  "", "", "", "", "", "", "", 40.74, 2.9825968*^7, 53.508, 20.3, 2.922, 
  1.583, 1479.147, 18.8, 495.003, 5.35, 7.6, 29.2, 49.542, 0.7, 66.12}, 
 {"YEM", "Asia", "Yemen", "2020-04-12", 1., 0., 0., 0., 0.034, 0., 0., 0., 
  "", "", "", "", "", "", "", 40.74, 2.9825968*^7, 53.508, 20.3, 2.922, 
  1.583, 1479.147, 18.8, 495.003, 5.35, 7.6, 29.2, 49.542, 0.7, 66.12}, 
 {"YEM", "Asia", "Yemen", "2020-04-13", 1., 0., 0., 0., 0.034, 0., 0., 0., 
  "", "", "", "", "", "", "", 40.74, 2.9825968*^7, 53.508, 20.3, 2.922, 
  1.583, 1479.147, 18.8, 495.003, 5.35, 7.6, 29.2, 49.542, 0.7, 66.12}, 
 {"YEM", "Asia", "Yemen", "2020-04-14", 1., 0., 0., 0., 0.034, 0., 0., 0., 
  "", "", "", "", "", "", "", 40.74, 2.9825968*^7, 53.508, 20.3, 2.922, 
  1.583, 1479.147, 18.8, 495.003, 5.35, 7.6, 29.2, 49.542, 0.7, 66.12}, 
 {"YEM", "Asia", "Yemen", "2020-04-15", 1., 0., 0., 0., 0.034, 0., 0., 0., 
  "", "", "", "", "", "", "", 40.74, 2.9825968*^7, 53.508, 20.3, 2.922, 
  1.583, 1479.147, 18.8, 495.003, 5.35, 7.6, 29.2, 49.542, 0.7, 66.12}, 
 {"YEM", "Asia", "Yemen", "2020-04-16", 1., 0., 0., 0., 0.034, 0., 0., 0., 
  "", "", "", "", "", "", "", 40.74, 2.9825968*^7, 53.508, 20.3, 2.922, 
  1.583, 1479.147, 18.8, 495.003, 5.35, 7.6, 29.2, 49.542, 0.7, 66.12}, 
 {"YEM", "Asia", "Yemen", "2020-04-17", 1., 0., 0., 0., 0.034, 0., 0., 0., 
  "", "", "", "", "", "", "", 40.74, 2.9825968*^7, 53.508, 20.3, 2.922, 
  1.583, 1479.147, 18.8, 495.003, 5.35, 7.6, 29.2, 49.542, 0.7, 66.12}, 
 {"YEM", "Asia", "Yemen", "2020-04-18", 1., 0., 0., 0., 0.034, 0., 0., 0., 
  "", "", "", "", "", "", "", 40.74, 2.9825968*^7, 53.508, 20.3, 2.922, 
  1.583, 1479.147, 18.8, 495.003, 5.35, 7.6, 29.2, 49.542, 0.7, 66.12}, 
 {"YEM", "Asia", "Yemen", "2020-04-19", 1., 0., 0., 0., 0.034, 0., 0., 0., 
  "", "", "", "", "", "", "", 40.74, 2.9825968*^7, 53.508, 20.3, 2.922, 
  1.583, 1479.147, 18.8, 495.003, 5.35, 7.6, 29.2, 49.542, 0.7, 66.12}, 
 {"YEM", "Asia", "Yemen", "2020-04-20", 1., 0., 0., 0., 0.034, 0., 0., 0., 
  "", "", "", "", "", "", "", 40.74, 2.9825968*^7, 53.508, 20.3, 2.922, 
  1.583, 1479.147, 18.8, 495.003, 5.35, 7.6, 29.2, 49.542, 0.7, 66.12}, 
 {"YEM", "Asia", "Yemen", "2020-04-21", 1., 0., 0., 0., 0.034, 0., 0., 0., 
  "", "", "", "", "", "", "", 40.74, 2.9825968*^7, 53.508, 20.3, 2.922, 
  1.583, 1479.147, 18.8, 495.003, 5.35, 7.6, 29.2, 49.542, 0.7, 66.12}, 
 {"YEM", "Asia", "Yemen", "2020-04-22", 1., 0., 0., 0., 0.034, 0., 0., 0., 
  "", "", "", "", "", "", "", 40.74, 2.9825968*^7, 53.508, 20.3, 2.922, 
  1.583, 1479.147, 18.8, 495.003, 5.35, 7.6, 29.2, 49.542, 0.7, 66.12}, 
 {"YEM", "Asia", "Yemen", "2020-04-23", 1., 0., 0., 0., 0.034, 0., 0., 0., 
  "", "", "", "", "", "", "", 40.74, 2.9825968*^7, 53.508, 20.3, 2.922, 
  1.583, 1479.147, 18.8, 495.003, 5.35, 7.6, 29.2, 49.542, 0.7, 66.12}, 
 {"YEM", "Asia", "Yemen", "2020-04-24", 1., 0., 0., 0., 0.034, 0., 0., 0., 
  "", "", "", "", "", "", "", 40.74, 2.9825968*^7, 53.508, 20.3, 2.922, 
  1.583, 1479.147, 18.8, 495.003, 5.35, 7.6, 29.2, 49.542, 0.7, 66.12}, 
 {"YEM", "Asia", "Yemen", "2020-04-25", 1., 0., 0., 0., 0.034, 0., 0., 0., 
  "", "", "", "", "", "", "", 40.74, 2.9825968*^7, 53.508, 20.3, 2.922, 
  1.583, 1479.147, 18.8, 495.003, 5.35, 7.6, 29.2, 49.542, 0.7, 66.12}, 
 {"YEM", "Asia", "Yemen", "2020-04-26", 1., 0., 0., 0., 0.034, 0., 0., 0., 
  "", "", "", "", "", "", "", 40.74, 2.9825968*^7, 53.508, 20.3, 2.922, 
  1.583, 1479.147, 18.8, 495.003, 5.35, 7.6, 29.2, 49.542, 0.7, 66.12}, 
 {"YEM", "Asia", "Yemen", "2020-04-27", 1., 0., 0., 0., 0.034, 0., 0., 0., 
  "", "", "", "", "", "", "", 40.74, 2.9825968*^7, 53.508, 20.3, 2.922, 
  1.583, 1479.147, 18.8, 495.003, 5.35, 7.6, 29.2, 49.542, 0.7, 66.12}, 
 {"YEM", "Asia", "Yemen", "2020-04-28", 1., 0., 0., 0., 0.034, 0., 0., 0., 
  "", "", "", "", "", "", "", 40.74, 2.9825968*^7, 53.508, 20.3, 2.922, 
  1.583, 1479.147, 18.8, 495.003, 5.35, 7.6, 29.2, 49.542, 0.7, 66.12}, 
 {"YEM", "Asia", "Yemen", "2020-04-29", 1., 0., 0., 0., 0.034, 0., 0., 0., 
  "", "", "", "", "", "", "", 40.74, 2.9825968*^7, 53.508, 20.3, 2.922, 
  1.583, 1479.147, 18.8, 495.003, 5.35, 7.6, 29.2, 49.542, 0.7, 66.12}, 
 {"YEM", "Asia", "Yemen", "2020-04-30", 6., 5., 0., 0., 0.201, 0.168, 0., 0., 
  "", "", "", "", "", "", "", 52.78, 2.9825968*^7, 53.508, 20.3, 2.922, 
  1.583, 1479.147, 18.8, 495.003, 5.35, 7.6, 29.2, 49.542, 0.7, 66.12}, 
 {"YEM", "Asia", "Yemen", "2020-05-01", 6., 0., 2., 2., 0.201, 0., 0.067, 
  0.067, "", "", "", "", "", "", "", 58.33, 2.9825968*^7, 53.508, 20.3, 
  2.922, 1.583, 1479.147, 18.8, 495.003, 5.35, 7.6, 29.2, 49.542, 0.7, 
  66.12}, {"YEM", "Asia", "Yemen", "2020-05-02", 7., 1., 2., 0., 0.235, 
  0.034, 0.067, 0., "", "", "", "", "", "", "", 58.33, 2.9825968*^7, 53.508, 
  20.3, 2.922, 1.583, 1479.147, 18.8, 495.003, 5.35, 7.6, 29.2, 49.542, 0.7, 
  66.12}, {"YEM", "Asia", "Yemen", "2020-05-03", 10., 3., 2., 0., 0.335, 
  0.101, 0.067, 0., "", "", "", "", "", "", "", 58.33, 2.9825968*^7, 53.508, 
  20.3, 2.922, 1.583, 1479.147, 18.8, 495.003, 5.35, 7.6, 29.2, 49.542, 0.7, 
  66.12}, {"YEM", "Asia", "Yemen", "2020-05-04", 10., 0., 2., 0., 0.335, 0., 
  0.067, 0., "", "", "", "", "", "", "", 58.33, 2.9825968*^7, 53.508, 20.3, 
  2.922, 1.583, 1479.147, 18.8, 495.003, 5.35, 7.6, 29.2, 49.542, 0.7, 
  66.12}, {"YEM", "Asia", "Yemen", "2020-05-05", 12., 2., 2., 0., 0.402, 
  0.067, 0.067, 0., "", "", "", "", "", "", "", 56.48, 2.9825968*^7, 53.508, 
  20.3, 2.922, 1.583, 1479.147, 18.8, 495.003, 5.35, 7.6, 29.2, 49.542, 0.7, 
  66.12}, {"YEM", "Asia", "Yemen", "2020-05-06", 21., 9., 3., 1., 0.704, 
  0.302, 0.101, 0.034, "", "", "", "", "", "", "", 56.48, 2.9825968*^7, 
  53.508, 20.3, 2.922, 1.583, 1479.147, 18.8, 495.003, 5.35, 7.6, 29.2, 
  49.542, 0.7, 66.12}, {"YEM", "Asia", "Yemen", "2020-05-07", 25., 4., 5., 
  2., 0.838, 0.134, 0.168, 0.067, "", "", "", "", "", "", "", 56.48, 
  2.9825968*^7, 53.508, 20.3, 2.922, 1.583, 1479.147, 18.8, 495.003, 5.35, 
  7.6, 29.2, 49.542, 0.7, 66.12}, {"YEM", "Asia", "Yemen", "2020-05-08", 26., 
  1., 6., 1., 0.872, 0.034, 0.201, 0.034, "", "", "", "", "", "", "", 56.48, 
  2.9825968*^7, 53.508, 20.3, 2.922, 1.583, 1479.147, 18.8, 495.003, 5.35, 
  7.6, 29.2, 49.542, 0.7, 66.12}, {"YEM", "Asia", "Yemen", "2020-05-09", 34., 
  8., 7., 1., 1.14, 0.268, 0.235, 0.034, "", "", "", "", "", "", "", 56.48, 
  2.9825968*^7, 53.508, 20.3, 2.922, 1.583, 1479.147, 18.8, 495.003, 5.35, 
  7.6, 29.2, 49.542, 0.7, 66.12}, {"YEM", "Asia", "Yemen", "2020-05-10", 34., 
  0., 7., 0., 1.14, 0., 0.235, 0., "", "", "", "", "", "", "", 56.48, 
  2.9825968*^7, 53.508, 20.3, 2.922, 1.583, 1479.147, 18.8, 495.003, 5.35, 
  7.6, 29.2, 49.542, 0.7, 66.12}, {"YEM", "Asia", "Yemen", "2020-05-11", 51., 
  17., 8., 1., 1.71, 0.57, 0.268, 0.034, "", "", "", "", "", "", "", 56.48, 
  2.9825968*^7, 53.508, 20.3, 2.922, 1.583, 1479.147, 18.8, 495.003, 5.35, 
  7.6, 29.2, 49.542, 0.7, 66.12}, {"YEM", "Asia", "Yemen", "2020-05-12", 56., 
  5., 9., 1., 1.878, 0.168, 0.302, 0.034, "", "", "", "", "", "", "", 56.48, 
  2.9825968*^7, 53.508, 20.3, 2.922, 1.583, 1479.147, 18.8, 495.003, 5.35, 
  7.6, 29.2, 49.542, 0.7, 66.12}, {"YEM", "Asia", "Yemen", "2020-05-13", 67., 
  11., 11., 2., 2.246, 0.369, 0.369, 0.067, "", "", "", "", "", "", "", 
  56.48, 2.9825968*^7, 53.508, 20.3, 2.922, 1.583, 1479.147, 18.8, 495.003, 
  5.35, 7.6, 29.2, 49.542, 0.7, 66.12}, {"YEM", "Asia", "Yemen", 
  "2020-05-14", 70., 3., 12., 1., 2.347, 0.101, 0.402, 0.034, "", "", "", "", 
  "", "", "", 56.48, 2.9825968*^7, 53.508, 20.3, 2.922, 1.583, 1479.147, 
  18.8, 495.003, 5.35, 7.6, 29.2, 49.542, 0.7, 66.12}, 
 {"YEM", "Asia", "Yemen", "2020-05-15", 87., 17., 13., 1., 2.917, 0.57, 
  0.436, 0.034, "", "", "", "", "", "", "", 56.48, 2.9825968*^7, 53.508, 
  20.3, 2.922, 1.583, 1479.147, 18.8, 495.003, 5.35, 7.6, 29.2, 49.542, 0.7, 
  66.12}, {"YEM", "Asia", "Yemen", "2020-05-16", 106., 19., 15., 2., 3.554, 
  0.637, 0.503, 0.067, "", "", "", "", "", "", "", 56.48, 2.9825968*^7, 
  53.508, 20.3, 2.922, 1.583, 1479.147, 18.8, 495.003, 5.35, 7.6, 29.2, 
  49.542, 0.7, 66.12}, {"YEM", "Asia", "Yemen", "2020-05-17", 124., 18., 19., 
  4., 4.157, 0.604, 0.637, 0.134, "", "", "", "", "", "", "", 56.48, 
  2.9825968*^7, 53.508, 20.3, 2.922, 1.583, 1479.147, 18.8, 495.003, 5.35, 
  7.6, 29.2, 49.542, 0.7, 66.12}, {"YEM", "Asia", "Yemen", "2020-05-18", 
  128., 4., 20., 1., 4.292, 0.134, 0.671, 0.034, "", "", "", "", "", "", "", 
  56.48, 2.9825968*^7, 53.508, 20.3, 2.922, 1.583, 1479.147, 18.8, 495.003, 
  5.35, 7.6, 29.2, 49.542, 0.7, 66.12}, {"YEM", "Asia", "Yemen", 
  "2020-05-19", 130., 2., 20., 0., 4.359, 0.067, 0.671, 0., "", "", "", "", 
  "", "", "", 56.48, 2.9825968*^7, 53.508, 20.3, 2.922, 1.583, 1479.147, 
  18.8, 495.003, 5.35, 7.6, 29.2, 49.542, 0.7, 66.12}, 
 {"YEM", "Asia", "Yemen", "2020-05-20", 167., 37., 28., 8., 5.599, 1.241, 
  0.939, 0.268, "", "", "", "", "", "", "", 56.48, 2.9825968*^7, 53.508, 
  20.3, 2.922, 1.583, 1479.147, 18.8, 495.003, 5.35, 7.6, 29.2, 49.542, 0.7, 
  66.12}, {"YEM", "Asia", "Yemen", "2020-05-21", 180., 13., 29., 1., 6.035, 
  0.436, 0.972, 0.034, "", "", "", "", "", "", "", 56.48, 2.9825968*^7, 
  53.508, 20.3, 2.922, 1.583, 1479.147, 18.8, 495.003, 5.35, 7.6, 29.2, 
  49.542, 0.7, 66.12}, {"YEM", "Asia", "Yemen", "2020-05-22", 193., 13., 33., 
  4., 6.471, 0.436, 1.106, 0.134, "", "", "", "", "", "", "", 56.48, 
  2.9825968*^7, 53.508, 20.3, 2.922, 1.583, 1479.147, 18.8, 495.003, 5.35, 
  7.6, 29.2, 49.542, 0.7, 66.12}, {"YEM", "Asia", "Yemen", "2020-05-23", 
  205., 12., 33., 0., 6.873, 0.402, 1.106, 0., "", "", "", "", "", "", "", 
  56.48, 2.9825968*^7, 53.508, 20.3, 2.922, 1.583, 1479.147, 18.8, 495.003, 
  5.35, 7.6, 29.2, 49.542, 0.7, 66.12}, {"YEM", "Asia", "Yemen", 
  "2020-05-24", 212., 7., 39., 6., 7.108, 0.235, 1.308, 0.201, "", "", "", 
  "", "", "", "", 56.48, 2.9825968*^7, 53.508, 20.3, 2.922, 1.583, 1479.147, 
  18.8, 495.003, 5.35, 7.6, 29.2, 49.542, 0.7, 66.12}, 
 {"YEM", "Asia", "Yemen", "2020-05-25", 222., 10., 42., 3., 7.443, 0.335, 
  1.408, 0.101, "", "", "", "", "", "", "", 56.48, 2.9825968*^7, 53.508, 
  20.3, 2.922, 1.583, 1479.147, 18.8, 495.003, 5.35, 7.6, 29.2, 49.542, 0.7, 
  66.12}, {"YEM", "Asia", "Yemen", "2020-05-26", 237., 15., 45., 3., 7.946, 
  0.503, 1.509, 0.101, "", "", "", "", "", "", "", 56.48, 2.9825968*^7, 
  53.508, 20.3, 2.922, 1.583, 1479.147, 18.8, 495.003, 5.35, 7.6, 29.2, 
  49.542, 0.7, 66.12}, {"YEM", "Asia", "Yemen", "2020-05-27", 249., 12., 49., 
  4., 8.348, 0.402, 1.643, 0.134, "", "", "", "", "", "", "", 56.48, 
  2.9825968*^7, 53.508, 20.3, 2.922, 1.583, 1479.147, 18.8, 495.003, 5.35, 
  7.6, 29.2, 49.542, 0.7, 66.12}, {"YEM", "Asia", "Yemen", "2020-05-28", 
  255., 6., 53., 4., 8.55, 0.201, 1.777, 0.134, "", "", "", "", "", "", "", 
  58.33, 2.9825968*^7, 53.508, 20.3, 2.922, 1.583, 1479.147, 18.8, 495.003, 
  5.35, 7.6, 29.2, 49.542, 0.7, 66.12}, {"YEM", "Asia", "Yemen", 
  "2020-05-29", 278., 23., 57., 4., 9.321, 0.771, 1.911, 0.134, "", "", "", 
  "", "", "", "", 58.33, 2.9825968*^7, 53.508, 20.3, 2.922, 1.583, 1479.147, 
  18.8, 495.003, 5.35, 7.6, 29.2, 49.542, 0.7, 66.12}, 
 {"YEM", "Asia", "Yemen", "2020-05-30", 287., 9., 66., 9., 9.622, 0.302, 
  2.213, 0.302, "", "", "", "", "", "", "", 58.33, 2.9825968*^7, 53.508, 
  20.3, 2.922, 1.583, 1479.147, 18.8, 495.003, 5.35, 7.6, 29.2, 49.542, 0.7, 
  66.12}, {"YEM", "Asia", "Yemen", "2020-05-31", 310., 23., 77., 11., 10.394, 
  0.771, 2.582, 0.369, "", "", "", "", "", "", "", 58.33, 2.9825968*^7, 
  53.508, 20.3, 2.922, 1.583, 1479.147, 18.8, 495.003, 5.35, 7.6, 29.2, 
  49.542, 0.7, 66.12}, {"YEM", "Asia", "Yemen", "2020-06-01", 323., 13., 80., 
  3., 10.829, 0.436, 2.682, 0.101, "", "", "", "", "", "", "", 58.33, 
  2.9825968*^7, 53.508, 20.3, 2.922, 1.583, 1479.147, 18.8, 495.003, 5.35, 
  7.6, 29.2, 49.542, 0.7, 66.12}, {"YEM", "Asia", "Yemen", "2020-06-02", 
  354., 31., 84., 4., 11.869, 1.039, 2.816, 0.134, "", "", "", "", "", "", 
  "", 58.33, 2.9825968*^7, 53.508, 20.3, 2.922, 1.583, 1479.147, 18.8, 
  495.003, 5.35, 7.6, 29.2, 49.542, 0.7, 66.12}, 
 {"YEM", "Asia", "Yemen", "2020-06-03", 399., 45., 87., 3., 13.378, 1.509, 
  2.917, 0.101, "", "", "", "", "", "", "", 58.33, 2.9825968*^7, 53.508, 
  20.3, 2.922, 1.583, 1479.147, 18.8, 495.003, 5.35, 7.6, 29.2, 49.542, 0.7, 
  66.12}, {"YEM", "Asia", "Yemen", "2020-06-04", 403., 4., 88., 1., 13.512, 
  0.134, 2.95, 0.034, "", "", "", "", "", "", "", 58.33, 2.9825968*^7, 
  53.508, 20.3, 2.922, 1.583, 1479.147, 18.8, 495.003, 5.35, 7.6, 29.2, 
  49.542, 0.7, 66.12}, {"YEM", "Asia", "Yemen", "2020-06-05", 453., 50., 
  103., 15., 15.188, 1.676, 3.453, 0.503, "", "", "", "", "", "", "", 58.33, 
  2.9825968*^7, 53.508, 20.3, 2.922, 1.583, 1479.147, 18.8, 495.003, 5.35, 
  7.6, 29.2, 49.542, 0.7, 66.12}, {"YEM", "Asia", "Yemen", "2020-06-06", 
  469., 16., 111., 8., 15.725, 0.536, 3.722, 0.268, "", "", "", "", "", "", 
  "", 58.33, 2.9825968*^7, 53.508, 20.3, 2.922, 1.583, 1479.147, 18.8, 
  495.003, 5.35, 7.6, 29.2, 49.542, 0.7, 66.12}, 
 {"YEM", "Asia", "Yemen", "2020-06-07", 473., 4., 112., 1., 15.859, 0.134, 
  3.755, 0.034, "", "", "", "", "", "", "", 58.33, 2.9825968*^7, 53.508, 
  20.3, 2.922, 1.583, 1479.147, 18.8, 495.003, 5.35, 7.6, 29.2, 49.542, 0.7, 
  66.12}, {"YEM", "Asia", "Yemen", "2020-06-08", 486., 13., 112., 0., 16.295, 
  0.436, 3.755, 0., "", "", "", "", "", "", "", 58.33, 2.9825968*^7, 53.508, 
  20.3, 2.922, 1.583, 1479.147, 18.8, 495.003, 5.35, 7.6, 29.2, 49.542, 0.7, 
  66.12}, {"YEM", "Asia", "Yemen", "2020-06-09", 496., 10., 112., 0., 16.63, 
  0.335, 3.755, 0., "", "", "", "", "", "", "", 58.33, 2.9825968*^7, 53.508, 
  20.3, 2.922, 1.583, 1479.147, 18.8, 495.003, 5.35, 7.6, 29.2, 49.542, 0.7, 
  66.12}, {"YEM", "Asia", "Yemen", "2020-06-10", 524., 28., 127., 15., 
  17.569, 0.939, 4.258, 0.503, "", "", "", "", "", "", "", 58.33, 
  2.9825968*^7, 53.508, 20.3, 2.922, 1.583, 1479.147, 18.8, 495.003, 5.35, 
  7.6, 29.2, 49.542, 0.7, 66.12}, {"YEM", "Asia", "Yemen", "2020-06-11", 
  560., 36., 129., 2., 18.776, 1.207, 4.325, 0.067, "", "", "", "", "", "", 
  "", 58.33, 2.9825968*^7, 53.508, 20.3, 2.922, 1.583, 1479.147, 18.8, 
  495.003, 5.35, 7.6, 29.2, 49.542, 0.7, 66.12}, 
 {"YEM", "Asia", "Yemen", "2020-06-12", 591., 31., 136., 7., 19.815, 1.039, 
  4.56, 0.235, "", "", "", "", "", "", "", 58.33, 2.9825968*^7, 53.508, 20.3, 
  2.922, 1.583, 1479.147, 18.8, 495.003, 5.35, 7.6, 29.2, 49.542, 0.7, 
  66.12}, {"YEM", "Asia", "Yemen", "2020-06-13", 632., 41., 139., 3., 21.19, 
  1.375, 4.66, 0.101, "", "", "", "", "", "", "", 58.33, 2.9825968*^7, 
  53.508, 20.3, 2.922, 1.583, 1479.147, 18.8, 495.003, 5.35, 7.6, 29.2, 
  49.542, 0.7, 66.12}, {"YEM", "Asia", "Yemen", "2020-06-14", 705., 73., 
  160., 21., 23.637, 2.448, 5.364, 0.704, "", "", "", "", "", "", "", 58.33, 
  2.9825968*^7, 53.508, 20.3, 2.922, 1.583, 1479.147, 18.8, 495.003, 5.35, 
  7.6, 29.2, 49.542, 0.7, 66.12}, {"YEM", "Asia", "Yemen", "2020-06-15", 
  728., 23., 164., 4., 24.408, 0.771, 5.499, 0.134, "", "", "", "", "", "", 
  "", 58.33, 2.9825968*^7, 53.508, 20.3, 2.922, 1.583, 1479.147, 18.8, 
  495.003, 5.35, 7.6, 29.2, 49.542, 0.7, 66.12}, 
 {"YEM", "Asia", "Yemen", "2020-06-16", 844., 116., 208., 44., 28.297, 3.889, 
  6.974, 1.475, "", "", "", "", "", "", "", 58.33, 2.9825968*^7, 53.508, 
  20.3, 2.922, 1.583, 1479.147, 18.8, 495.003, 5.35, 7.6, 29.2, 49.542, 0.7, 
  66.12}, {"YEM", "Asia", "Yemen", "2020-06-17", 889., 45., 215., 7., 29.806, 
  1.509, 7.208, 0.235, "", "", "", "", "", "", "", 58.33, 2.9825968*^7, 
  53.508, 20.3, 2.922, 1.583, 1479.147, 18.8, 495.003, 5.35, 7.6, 29.2, 
  49.542, 0.7, 66.12}, {"YEM", "Asia", "Yemen", "2020-06-18", 902., 13., 
  244., 29., 30.242, 0.436, 8.181, 0.972, "", "", "", "", "", "", "", 58.33, 
  2.9825968*^7, 53.508, 20.3, 2.922, 1.583, 1479.147, 18.8, 495.003, 5.35, 
  7.6, 29.2, 49.542, 0.7, 66.12}, {"YEM", "Asia", "Yemen", "2020-06-19", 
  906., 4., 248., 4., 30.376, 0.134, 8.315, 0.134, "", "", "", "", "", "", 
  "", 58.33, 2.9825968*^7, 53.508, 20.3, 2.922, 1.583, 1479.147, 18.8, 
  495.003, 5.35, 7.6, 29.2, 49.542, 0.7, 66.12}, 
 {"YEM", "Asia", "Yemen", "2020-06-20", 919., 13., 251., 3., 30.812, 0.436, 
  8.415, 0.101, "", "", "", "", "", "", "", 58.33, 2.9825968*^7, 53.508, 
  20.3, 2.922, 1.583, 1479.147, 18.8, 495.003, 5.35, 7.6, 29.2, 49.542, 0.7, 
  66.12}, {"YEM", "Asia", "Yemen", "2020-06-21", 923., 4., 254., 3., 30.946, 
  0.134, 8.516, 0.101, "", "", "", "", "", "", "", 58.33, 2.9825968*^7, 
  53.508, 20.3, 2.922, 1.583, 1479.147, 18.8, 495.003, 5.35, 7.6, 29.2, 
  49.542, 0.7, 66.12}, {"YEM", "Asia", "Yemen", "2020-06-22", 941., 18., 
  256., 2., 31.55, 0.604, 8.583, 0.067, "", "", "", "", "", "", "", 58.33, 
  2.9825968*^7, 53.508, 20.3, 2.922, 1.583, 1479.147, 18.8, 495.003, 5.35, 
  7.6, 29.2, 49.542, 0.7, 66.12}, {"YEM", "Asia", "Yemen", "2020-06-23", 
  967., 26., 257., 1., 32.421, 0.872, 8.617, 0.034, "", "", "", "", "", "", 
  "", 58.33, 2.9825968*^7, 53.508, 20.3, 2.922, 1.583, 1479.147, 18.8, 
  495.003, 5.35, 7.6, 29.2, 49.542, 0.7, 66.12}, 
 {"YEM", "Asia", "Yemen", "2020-06-24", 992., 25., 261., 4., 33.26, 0.838, 
  8.751, 0.134, "", "", "", "", "", "", "", 58.33, 2.9825968*^7, 53.508, 
  20.3, 2.922, 1.583, 1479.147, 18.8, 495.003, 5.35, 7.6, 29.2, 49.542, 0.7, 
  66.12}, {"YEM", "Asia", "Yemen", "2020-06-25", 1015., 23., 274., 13., 
  34.031, 0.771, 9.187, 0.436, "", "", "", "", "", "", "", 58.33, 
  2.9825968*^7, 53.508, 20.3, 2.922, 1.583, 1479.147, 18.8, 495.003, 5.35, 
  7.6, 29.2, 49.542, 0.7, 66.12}, {"YEM", "Asia", "Yemen", "2020-06-26", 
  1076., 61., 288., 14., 36.076, 2.045, 9.656, 0.469, "", "", "", "", "", "", 
  "", 58.33, 2.9825968*^7, 53.508, 20.3, 2.922, 1.583, 1479.147, 18.8, 
  495.003, 5.35, 7.6, 29.2, 49.542, 0.7, 66.12}, 
 {"YEM", "Asia", "Yemen", "2020-06-27", 1089., 13., 293., 5., 36.512, 0.436, 
  9.824, 0.168, "", "", "", "", "", "", "", 58.33, 2.9825968*^7, 53.508, 
  20.3, 2.922, 1.583, 1479.147, 18.8, 495.003, 5.35, 7.6, 29.2, 49.542, 0.7, 
  66.12}, {"YEM", "Asia", "Yemen", "2020-06-28", 1103., 14., 296., 3., 
  36.981, 0.469, 9.924, 0.101, "", "", "", "", "", "", "", 58.33, 
  2.9825968*^7, 53.508, 20.3, 2.922, 1.583, 1479.147, 18.8, 495.003, 5.35, 
  7.6, 29.2, 49.542, 0.7, 66.12}, {"YEM", "Asia", "Yemen", "2020-06-29", 
  1118., 15., 302., 6., 37.484, 0.503, 10.125, 0.201, "", "", "", "", "", "", 
  "", "", 2.9825968*^7, 53.508, 20.3, 2.922, 1.583, 1479.147, 18.8, 495.003, 
  5.35, 7.6, 29.2, 49.542, 0.7, 66.12}, {"YEM", "Asia", "Yemen", 
  "2020-06-30", 1128., 10., 304., 2., 37.819, 0.335, 10.192, 0.067, "", "", 
  "", "", "", "", "", "", 2.9825968*^7, 53.508, 20.3, 2.922, 1.583, 1479.147, 
  18.8, 495.003, 5.35, 7.6, 29.2, 49.542, 0.7, 66.12}, 
 {"YEM", "Asia", "Yemen", "2020-07-01", 1158., 30., 312., 8., 38.825, 1.006, 
  10.461, 0.268, "", "", "", "", "", "", "", "", 2.9825968*^7, 53.508, 20.3, 
  2.922, 1.583, 1479.147, 18.8, 495.003, 5.35, 7.6, 29.2, 49.542, 0.7, 
  66.12}, {"YEM", "Asia", "Yemen", "2020-07-02", 1190., 32., 318., 6., 
  39.898, 1.073, 10.662, 0.201, "", "", "", "", "", "", "", "", 2.9825968*^7, 
  53.508, 20.3, 2.922, 1.583, 1479.147, 18.8, 495.003, 5.35, 7.6, 29.2, 
  49.542, 0.7, 66.12}, {"YEM", "Asia", "Yemen", "2020-07-03", 1221., 31., 
  325., 7., 40.937, 1.039, 10.897, 0.235, "", "", "", "", "", "", "", "", 
  2.9825968*^7, 53.508, 20.3, 2.922, 1.583, 1479.147, 18.8, 495.003, 5.35, 
  7.6, 29.2, 49.542, 0.7, 66.12}, {"YEM", "Asia", "Yemen", "2020-07-04", 
  1240., 19., 335., 10., 41.575, 0.637, 11.232, 0.335, "", "", "", "", "", 
  "", "", "", 2.9825968*^7, 53.508, 20.3, 2.922, 1.583, 1479.147, 18.8, 
  495.003, 5.35, 7.6, 29.2, 49.542, 0.7, 66.12}, 
 {"YEM", "Asia", "Yemen", "2020-07-05", 1248., 8., 337., 2., 41.843, 0.268, 
  11.299, 0.067, "", "", "", "", "", "", "", "", 2.9825968*^7, 53.508, 20.3, 
  2.922, 1.583, 1479.147, 18.8, 495.003, 5.35, 7.6, 29.2, 49.542, 0.7, 
  66.12}, {"YEM", "Asia", "Yemen", "2020-07-06", 1265., 17., 338., 1., 
  42.413, 0.57, 11.332, 0.034, "", "", "", "", "", "", "", "", 2.9825968*^7, 
  53.508, 20.3, 2.922, 1.583, 1479.147, 18.8, 495.003, 5.35, 7.6, 29.2, 
  49.542, 0.7, 66.12}, {"YEM", "Asia", "Yemen", "2020-07-07", 1290., 25., 
  345., 7., 43.251, 0.838, 11.567, 0.235, "", "", "", "", "", "", "", "", 
  2.9825968*^7, 53.508, 20.3, 2.922, 1.583, 1479.147, 18.8, 495.003, 5.35, 
  7.6, 29.2, 49.542, 0.7, 66.12}, {"YEM", "Asia", "Yemen", "2020-07-08", 
  1297., 7., 348., 3., 43.486, 0.235, 11.668, 0.101, "", "", "", "", "", "", 
  "", "", 2.9825968*^7, 53.508, 20.3, 2.922, 1.583, 1479.147, 18.8, 495.003, 
  5.35, 7.6, 29.2, 49.542, 0.7, 66.12}, {"ZMB", "Africa", "Zambia", 
  "2020-03-19", 2., 2., 0., 0., 0.109, 0.109, 0., 0., "", "", "", "", "", "", 
  "", 16.67, 1.8383956*^7, 22.995, 17.7, 2.48, 1.542, 3689.251, 57.5, 
  234.499, 3.94, 3.1, 24.7, 13.938, 2., 63.89}, 
 {"ZMB", "Africa", "Zambia", "2020-03-20", 2., 0., 0., 0., 0.109, 0., 0., 0., 
  "", "", "", "", "", "", "", 27.78, 1.8383956*^7, 22.995, 17.7, 2.48, 1.542, 
  3689.251, 57.5, 234.499, 3.94, 3.1, 24.7, 13.938, 2., 63.89}, 
 {"ZMB", "Africa", "Zambia", "2020-03-21", 2., 0., 0., 0., 0.109, 0., 0., 0., 
  "", "", "", "", "", "", "", 27.78, 1.8383956*^7, 22.995, 17.7, 2.48, 1.542, 
  3689.251, 57.5, 234.499, 3.94, 3.1, 24.7, 13.938, 2., 63.89}, 
 {"ZMB", "Africa", "Zambia", "2020-03-22", 2., 0., 0., 0., 0.109, 0., 0., 0., 
  "", "", "", "", "", "", "", 27.78, 1.8383956*^7, 22.995, 17.7, 2.48, 1.542, 
  3689.251, 57.5, 234.499, 3.94, 3.1, 24.7, 13.938, 2., 63.89}, 
 {"ZMB", "Africa", "Zambia", "2020-03-23", 3., 1., 0., 0., 0.163, 0.054, 0., 
  0., "", "", "", "", "", "", "", 27.78, 1.8383956*^7, 22.995, 17.7, 2.48, 
  1.542, 3689.251, 57.5, 234.499, 3.94, 3.1, 24.7, 13.938, 2., 63.89}, 
 {"ZMB", "Africa", "Zambia", "2020-03-24", 3., 0., 0., 0., 0.163, 0., 0., 0., 
  "", "", "", "", "", "", "", 27.78, 1.8383956*^7, 22.995, 17.7, 2.48, 1.542, 
  3689.251, 57.5, 234.499, 3.94, 3.1, 24.7, 13.938, 2., 63.89}, 
 {"ZMB", "Africa", "Zambia", "2020-03-25", 3., 0., 0., 0., 0.163, 0., 0., 0., 
  "", "", "", "", "", "", "", 27.78, 1.8383956*^7, 22.995, 17.7, 2.48, 1.542, 
  3689.251, 57.5, 234.499, 3.94, 3.1, 24.7, 13.938, 2., 63.89}, 
 {"ZMB", "Africa", "Zambia", "2020-03-26", 12., 9., 0., 0., 0.653, 0.49, 0., 
  0., "", "", "", "", "", "", "", 36.11, 1.8383956*^7, 22.995, 17.7, 2.48, 
  1.542, 3689.251, 57.5, 234.499, 3.94, 3.1, 24.7, 13.938, 2., 63.89}, 
 {"ZMB", "Africa", "Zambia", "2020-03-27", 14., 2., 0., 0., 0.762, 0.109, 0., 
  0., "", "", "", "", "", "", "", 41.67, 1.8383956*^7, 22.995, 17.7, 2.48, 
  1.542, 3689.251, 57.5, 234.499, 3.94, 3.1, 24.7, 13.938, 2., 63.89}, 
 {"ZMB", "Africa", "Zambia", "2020-03-28", 16., 2., 0., 0., 0.87, 0.109, 0., 
  0., "", "", "", "", "", "", "", 41.67, 1.8383956*^7, 22.995, 17.7, 2.48, 
  1.542, 3689.251, 57.5, 234.499, 3.94, 3.1, 24.7, 13.938, 2., 63.89}, 
 {"ZMB", "Africa", "Zambia", "2020-03-29", 28., 12., 0., 0., 1.523, 0.653, 
  0., 0., "", "", "", "", "", "", "", 47.22, 1.8383956*^7, 22.995, 17.7, 
  2.48, 1.542, 3689.251, 57.5, 234.499, 3.94, 3.1, 24.7, 13.938, 2., 63.89}, 
 {"ZMB", "Africa", "Zambia", "2020-03-30", 29., 1., 0., 0., 1.577, 0.054, 0., 
  0., "", "", "", "", "", "", "", 47.22, 1.8383956*^7, 22.995, 17.7, 2.48, 
  1.542, 3689.251, 57.5, 234.499, 3.94, 3.1, 24.7, 13.938, 2., 63.89}, 
 {"ZMB", "Africa", "Zambia", "2020-03-31", 35., 6., 0., 0., 1.904, 0.326, 0., 
  0., "", "", "", "", "", "", "", 47.22, 1.8383956*^7, 22.995, 17.7, 2.48, 
  1.542, 3689.251, 57.5, 234.499, 3.94, 3.1, 24.7, 13.938, 2., 63.89}, 
 {"ZMB", "Africa", "Zambia", "2020-04-01", 35., 0., 0., 0., 1.904, 0., 0., 
  0., "", "", "", "", "", "", "", 47.22, 1.8383956*^7, 22.995, 17.7, 2.48, 
  1.542, 3689.251, 57.5, 234.499, 3.94, 3.1, 24.7, 13.938, 2., 63.89}, 
 {"ZMB", "Africa", "Zambia", "2020-04-02", 36., 1., 0., 0., 1.958, 0.054, 0., 
  0., "", "", "", "", "", "", "", 47.22, 1.8383956*^7, 22.995, 17.7, 2.48, 
  1.542, 3689.251, 57.5, 234.499, 3.94, 3.1, 24.7, 13.938, 2., 63.89}, 
 {"ZMB", "Africa", "Zambia", "2020-04-03", 39., 3., 1., 1., 2.121, 0.163, 
  0.054, 0.054, "", "", "", "", "", "", "", 47.22, 1.8383956*^7, 22.995, 
  17.7, 2.48, 1.542, 3689.251, 57.5, 234.499, 3.94, 3.1, 24.7, 13.938, 2., 
  63.89}, {"ZMB", "Africa", "Zambia", "2020-04-04", 39., 0., 1., 0., 2.121, 
  0., 0.054, 0., "", "", "", "", "", "", "", 47.22, 1.8383956*^7, 22.995, 
  17.7, 2.48, 1.542, 3689.251, 57.5, 234.499, 3.94, 3.1, 24.7, 13.938, 2., 
  63.89}, {"ZMB", "Africa", "Zambia", "2020-04-05", 39., 0., 1., 0., 2.121, 
  0., 0.054, 0., "", "", "", "", "", "", "", 47.22, 1.8383956*^7, 22.995, 
  17.7, 2.48, 1.542, 3689.251, 57.5, 234.499, 3.94, 3.1, 24.7, 13.938, 2., 
  63.89}, {"ZMB", "Africa", "Zambia", "2020-04-06", 39., 0., 1., 0., 2.121, 
  0., 0.054, 0., "", "", "", "", "", "", "", 47.22, 1.8383956*^7, 22.995, 
  17.7, 2.48, 1.542, 3689.251, 57.5, 234.499, 3.94, 3.1, 24.7, 13.938, 2., 
  63.89}, {"ZMB", "Africa", "Zambia", "2020-04-07", 39., 0., 1., 0., 2.121, 
  0., 0.054, 0., "", "", "", "", "", "", "", 47.22, 1.8383956*^7, 22.995, 
  17.7, 2.48, 1.542, 3689.251, 57.5, 234.499, 3.94, 3.1, 24.7, 13.938, 2., 
  63.89}, {"ZMB", "Africa", "Zambia", "2020-04-08", 39., 0., 1., 0., 2.121, 
  0., 0.054, 0., "", "", "", "", "", "", "", 47.22, 1.8383956*^7, 22.995, 
  17.7, 2.48, 1.542, 3689.251, 57.5, 234.499, 3.94, 3.1, 24.7, 13.938, 2., 
  63.89}, {"ZMB", "Africa", "Zambia", "2020-04-09", 39., 0., 1., 0., 2.121, 
  0., 0.054, 0., "", "", "", "", "", "", "", 50.93, 1.8383956*^7, 22.995, 
  17.7, 2.48, 1.542, 3689.251, 57.5, 234.499, 3.94, 3.1, 24.7, 13.938, 2., 
  63.89}, {"ZMB", "Africa", "Zambia", "2020-04-10", 39., 0., 1., 0., 2.121, 
  0., 0.054, 0., "", "", "", "", "", "", "", 50.93, 1.8383956*^7, 22.995, 
  17.7, 2.48, 1.542, 3689.251, 57.5, 234.499, 3.94, 3.1, 24.7, 13.938, 2., 
  63.89}, {"ZMB", "Africa", "Zambia", "2020-04-11", 40., 1., 2., 1., 2.176, 
  0.054, 0.109, 0.054, "", "", "", "", "", "", "", 50.93, 1.8383956*^7, 
  22.995, 17.7, 2.48, 1.542, 3689.251, 57.5, 234.499, 3.94, 3.1, 24.7, 
  13.938, 2., 63.89}, {"ZMB", "Africa", "Zambia", "2020-04-12", 40., 0., 2., 
  0., 2.176, 0., 0.109, 0., "", "", "", "", "", "", "", 50.93, 1.8383956*^7, 
  22.995, 17.7, 2.48, 1.542, 3689.251, 57.5, 234.499, 3.94, 3.1, 24.7, 
  13.938, 2., 63.89}, {"ZMB", "Africa", "Zambia", "2020-04-13", 43., 3., 2., 
  0., 2.339, 0.163, 0.109, 0., "", "", "", "", "", "", "", 50.93, 
  1.8383956*^7, 22.995, 17.7, 2.48, 1.542, 3689.251, 57.5, 234.499, 3.94, 
  3.1, 24.7, 13.938, 2., 63.89}, {"ZMB", "Africa", "Zambia", "2020-04-14", 
  45., 2., 2., 0., 2.448, 0.109, 0.109, 0., "", "", "", "", "", "", "", 53.7, 
  1.8383956*^7, 22.995, 17.7, 2.48, 1.542, 3689.251, 57.5, 234.499, 3.94, 
  3.1, 24.7, 13.938, 2., 63.89}, {"ZMB", "Africa", "Zambia", "2020-04-15", 
  45., 0., 2., 0., 2.448, 0., 0.109, 0., "", "", "", "", "", "", "", 65.28, 
  1.8383956*^7, 22.995, 17.7, 2.48, 1.542, 3689.251, 57.5, 234.499, 3.94, 
  3.1, 24.7, 13.938, 2., 63.89}, {"ZMB", "Africa", "Zambia", "2020-04-16", 
  48., 3., 2., 0., 2.611, 0.163, 0.109, 0., "", "", "", "", "", "", "", 
  65.28, 1.8383956*^7, 22.995, 17.7, 2.48, 1.542, 3689.251, 57.5, 234.499, 
  3.94, 3.1, 24.7, 13.938, 2., 63.89}, {"ZMB", "Africa", "Zambia", 
  "2020-04-17", 48., 0., 2., 0., 2.611, 0., 0.109, 0., "", "", "", "", "", 
  "", "", 65.28, 1.8383956*^7, 22.995, 17.7, 2.48, 1.542, 3689.251, 57.5, 
  234.499, 3.94, 3.1, 24.7, 13.938, 2., 63.89}, 
 {"ZMB", "Africa", "Zambia", "2020-04-18", 52., 4., 2., 0., 2.829, 0.218, 
  0.109, 0., "", "", "", "", "", "", "", 65.28, 1.8383956*^7, 22.995, 17.7, 
  2.48, 1.542, 3689.251, 57.5, 234.499, 3.94, 3.1, 24.7, 13.938, 2., 63.89}, 
 {"ZMB", "Africa", "Zambia", "2020-04-19", 57., 5., 2., 0., 3.101, 0.272, 
  0.109, 0., "", "", "", "", "", "", "", 65.28, 1.8383956*^7, 22.995, 17.7, 
  2.48, 1.542, 3689.251, 57.5, 234.499, 3.94, 3.1, 24.7, 13.938, 2., 63.89}, 
 {"ZMB", "Africa", "Zambia", "2020-04-20", 61., 4., 3., 1., 3.318, 0.218, 
  0.163, 0.054, "", "", "", "", "", "", "", 65.28, 1.8383956*^7, 22.995, 
  17.7, 2.48, 1.542, 3689.251, 57.5, 234.499, 3.94, 3.1, 24.7, 13.938, 2., 
  63.89}, {"ZMB", "Africa", "Zambia", "2020-04-21", 65., 4., 3., 0., 3.536, 
  0.218, 0.163, 0., "", "", "", "", "", "", "", 65.28, 1.8383956*^7, 22.995, 
  17.7, 2.48, 1.542, 3689.251, 57.5, 234.499, 3.94, 3.1, 24.7, 13.938, 2., 
  63.89}, {"ZMB", "Africa", "Zambia", "2020-04-22", 65., 0., 3., 0., 3.536, 
  0., 0.163, 0., "", "", "", "", "", "", "", 65.28, 1.8383956*^7, 22.995, 
  17.7, 2.48, 1.542, 3689.251, 57.5, 234.499, 3.94, 3.1, 24.7, 13.938, 2., 
  63.89}, {"ZMB", "Africa", "Zambia", "2020-04-23", 74., 9., 3., 0., 4.025, 
  0.49, 0.163, 0., "", "", "", "", "", "", "", 65.28, 1.8383956*^7, 22.995, 
  17.7, 2.48, 1.542, 3689.251, 57.5, 234.499, 3.94, 3.1, 24.7, 13.938, 2., 
  63.89}, {"ZMB", "Africa", "Zambia", "2020-04-24", 76., 2., 3., 0., 4.134, 
  0.109, 0.163, 0., "", "", "", "", "", "", "", 65.28, 1.8383956*^7, 22.995, 
  17.7, 2.48, 1.542, 3689.251, 57.5, 234.499, 3.94, 3.1, 24.7, 13.938, 2., 
  63.89}, {"ZMB", "Africa", "Zambia", "2020-04-25", 84., 8., 3., 0., 4.569, 
  0.435, 0.163, 0., "", "", "", "", "", "", "", 65.28, 1.8383956*^7, 22.995, 
  17.7, 2.48, 1.542, 3689.251, 57.5, 234.499, 3.94, 3.1, 24.7, 13.938, 2., 
  63.89}, {"ZMB", "Africa", "Zambia", "2020-04-26", 84., 0., 3., 0., 4.569, 
  0., 0.163, 0., "", "", "", "", "", "", "", 65.28, 1.8383956*^7, 22.995, 
  17.7, 2.48, 1.542, 3689.251, 57.5, 234.499, 3.94, 3.1, 24.7, 13.938, 2., 
  63.89}, {"ZMB", "Africa", "Zambia", "2020-04-27", 88., 4., 3., 0., 4.787, 
  0.218, 0.163, 0., "", "", "", "", "", "", "", 65.28, 1.8383956*^7, 22.995, 
  17.7, 2.48, 1.542, 3689.251, 57.5, 234.499, 3.94, 3.1, 24.7, 13.938, 2., 
  63.89}, {"ZMB", "Africa", "Zambia", "2020-04-28", 89., 1., 3., 0., 4.841, 
  0.054, 0.163, 0., "", "", "", "", "", "", "", 65.28, 1.8383956*^7, 22.995, 
  17.7, 2.48, 1.542, 3689.251, 57.5, 234.499, 3.94, 3.1, 24.7, 13.938, 2., 
  63.89}, {"ZMB", "Africa", "Zambia", "2020-04-29", 95., 6., 3., 0., 5.168, 
  0.326, 0.163, 0., "", "", "", "", "", "", "", 65.28, 1.8383956*^7, 22.995, 
  17.7, 2.48, 1.542, 3689.251, 57.5, 234.499, 3.94, 3.1, 24.7, 13.938, 2., 
  63.89}, {"ZMB", "Africa", "Zambia", "2020-04-30", 97., 2., 3., 0., 5.276, 
  0.109, 0.163, 0., "", "", "", "", "", "", "", 65.28, 1.8383956*^7, 22.995, 
  17.7, 2.48, 1.542, 3689.251, 57.5, 234.499, 3.94, 3.1, 24.7, 13.938, 2., 
  63.89}, {"ZMB", "Africa", "Zambia", "2020-05-01", 106., 9., 3., 0., 5.766, 
  0.49, 0.163, 0., "", "", "", "", "", "", "", 65.28, 1.8383956*^7, 22.995, 
  17.7, 2.48, 1.542, 3689.251, 57.5, 234.499, 3.94, 3.1, 24.7, 13.938, 2., 
  63.89}, {"ZMB", "Africa", "Zambia", "2020-05-02", 109., 3., 3., 0., 5.929, 
  0.163, 0.163, 0., "", "", "", "", "", "", "", 70.83, 1.8383956*^7, 22.995, 
  17.7, 2.48, 1.542, 3689.251, 57.5, 234.499, 3.94, 3.1, 24.7, 13.938, 2., 
  63.89}, {"ZMB", "Africa", "Zambia", "2020-05-03", 119., 10., 3., 0., 6.473, 
  0.544, 0.163, 0., "", "", "", "", "", "", "", 70.83, 1.8383956*^7, 22.995, 
  17.7, 2.48, 1.542, 3689.251, 57.5, 234.499, 3.94, 3.1, 24.7, 13.938, 2., 
  63.89}, {"ZMB", "Africa", "Zambia", "2020-05-04", 124., 5., 3., 0., 6.745, 
  0.272, 0.163, 0., "", "", "", "", "", "", "", 70.83, 1.8383956*^7, 22.995, 
  17.7, 2.48, 1.542, 3689.251, 57.5, 234.499, 3.94, 3.1, 24.7, 13.938, 2., 
  63.89}, {"ZMB", "Africa", "Zambia", "2020-05-05", 137., 13., 3., 0., 7.452, 
  0.707, 0.163, 0., "", "", "", "", "", "", "", 70.83, 1.8383956*^7, 22.995, 
  17.7, 2.48, 1.542, 3689.251, 57.5, 234.499, 3.94, 3.1, 24.7, 13.938, 2., 
  63.89}, {"ZMB", "Africa", "Zambia", "2020-05-06", 139., 2., 4., 1., 7.561, 
  0.109, 0.218, 0.054, "", "", "", "", "", "", "", 70.83, 1.8383956*^7, 
  22.995, 17.7, 2.48, 1.542, 3689.251, 57.5, 234.499, 3.94, 3.1, 24.7, 
  13.938, 2., 63.89}, {"ZMB", "Africa", "Zambia", "2020-05-07", 146., 7., 4., 
  0., 7.942, 0.381, 0.218, 0., "", "", "", "", "", "", "", 70.83, 
  1.8383956*^7, 22.995, 17.7, 2.48, 1.542, 3689.251, 57.5, 234.499, 3.94, 
  3.1, 24.7, 13.938, 2., 63.89}, {"ZMB", "Africa", "Zambia", "2020-05-08", 
  153., 7., 4., 0., 8.322, 0.381, 0.218, 0., "", "", "", "", "", "", "", 
  43.52, 1.8383956*^7, 22.995, 17.7, 2.48, 1.542, 3689.251, 57.5, 234.499, 
  3.94, 3.1, 24.7, 13.938, 2., 63.89}, {"ZMB", "Africa", "Zambia", 
  "2020-05-09", 167., 14., 4., 0., 9.084, 0.762, 0.218, 0., "", "", "", "", 
  "", "", "", 43.52, 1.8383956*^7, 22.995, 17.7, 2.48, 1.542, 3689.251, 57.5, 
  234.499, 3.94, 3.1, 24.7, 13.938, 2., 63.89}, 
 {"ZMB", "Africa", "Zambia", "2020-05-10", 252., 85., 7., 3., 13.708, 4.624, 
  0.381, 0.163, "", "", "", "", "", "", "", 43.52, 1.8383956*^7, 22.995, 
  17.7, 2.48, 1.542, 3689.251, 57.5, 234.499, 3.94, 3.1, 24.7, 13.938, 2., 
  63.89}, {"ZMB", "Africa", "Zambia", "2020-05-11", 267., 15., 7., 0., 
  14.524, 0.816, 0.381, 0., "", "", "", "", "", "", "", 43.52, 1.8383956*^7, 
  22.995, 17.7, 2.48, 1.542, 3689.251, 57.5, 234.499, 3.94, 3.1, 24.7, 
  13.938, 2., 63.89}, {"ZMB", "Africa", "Zambia", "2020-05-12", 267., 0., 7., 
  0., 14.524, 0., 0.381, 0., "", "", "", "", "", "", "", 43.52, 1.8383956*^7, 
  22.995, 17.7, 2.48, 1.542, 3689.251, 57.5, 234.499, 3.94, 3.1, 24.7, 
  13.938, 2., 63.89}, {"ZMB", "Africa", "Zambia", "2020-05-13", 441., 174., 
  7., 0., 23.988, 9.465, 0.381, 0., "", "", "", "", "", "", "", 43.52, 
  1.8383956*^7, 22.995, 17.7, 2.48, 1.542, 3689.251, 57.5, 234.499, 3.94, 
  3.1, 24.7, 13.938, 2., 63.89}, {"ZMB", "Africa", "Zambia", "2020-05-14", 
  446., 5., 7., 0., 24.26, 0.272, 0.381, 0., "", "", "", "", "", "", "", 
  43.52, 1.8383956*^7, 22.995, 17.7, 2.48, 1.542, 3689.251, 57.5, 234.499, 
  3.94, 3.1, 24.7, 13.938, 2., 63.89}, {"ZMB", "Africa", "Zambia", 
  "2020-05-15", 654., 208., 7., 0., 35.574, 11.314, 0.381, 0., "", "", "", 
  "", "", "", "", 43.52, 1.8383956*^7, 22.995, 17.7, 2.48, 1.542, 3689.251, 
  57.5, 234.499, 3.94, 3.1, 24.7, 13.938, 2., 63.89}, 
 {"ZMB", "Africa", "Zambia", "2020-05-16", 668., 14., 7., 0., 36.336, 0.762, 
  0.381, 0., "", "", "", "", "", "", "", 43.52, 1.8383956*^7, 22.995, 17.7, 
  2.48, 1.542, 3689.251, 57.5, 234.499, 3.94, 3.1, 24.7, 13.938, 2., 63.89}, 
 {"ZMB", "Africa", "Zambia", "2020-05-17", 679., 11., 7., 0., 36.934, 0.598, 
  0.381, 0., "", "", "", "", "", "", "", 43.52, 1.8383956*^7, 22.995, 17.7, 
  2.48, 1.542, 3689.251, 57.5, 234.499, 3.94, 3.1, 24.7, 13.938, 2., 63.89}, 
 {"ZMB", "Africa", "Zambia", "2020-05-18", 753., 74., 7., 0., 40.96, 4.025, 
  0.381, 0., "", "", "", "", "", "", "", 43.52, 1.8383956*^7, 22.995, 17.7, 
  2.48, 1.542, 3689.251, 57.5, 234.499, 3.94, 3.1, 24.7, 13.938, 2., 63.89}, 
 {"ZMB", "Africa", "Zambia", "2020-05-19", 761., 8., 7., 0., 41.395, 0.435, 
  0.381, 0., "", "", "", "", "", "", "", 43.52, 1.8383956*^7, 22.995, 17.7, 
  2.48, 1.542, 3689.251, 57.5, 234.499, 3.94, 3.1, 24.7, 13.938, 2., 63.89}, 
 {"ZMB", "Africa", "Zambia", "2020-05-20", 772., 11., 7., 0., 41.993, 0.598, 
  0.381, 0., "", "", "", "", "", "", "", 43.52, 1.8383956*^7, 22.995, 17.7, 
  2.48, 1.542, 3689.251, 57.5, 234.499, 3.94, 3.1, 24.7, 13.938, 2., 63.89}, 
 {"ZMB", "Africa", "Zambia", "2020-05-21", 832., 60., 7., 0., 45.257, 3.264, 
  0.381, 0., "", "", "", "", "", "", "", 43.52, 1.8383956*^7, 22.995, 17.7, 
  2.48, 1.542, 3689.251, 57.5, 234.499, 3.94, 3.1, 24.7, 13.938, 2., 63.89}, 
 {"ZMB", "Africa", "Zambia", "2020-05-22", 866., 34., 7., 0., 47.106, 1.849, 
  0.381, 0., "", "", "", "", "", "", "", 43.52, 1.8383956*^7, 22.995, 17.7, 
  2.48, 1.542, 3689.251, 57.5, 234.499, 3.94, 3.1, 24.7, 13.938, 2., 63.89}, 
 {"ZMB", "Africa", "Zambia", "2020-05-23", 920., 54., 7., 0., 50.044, 2.937, 
  0.381, 0., "", "", "", "", "", "", "", 43.52, 1.8383956*^7, 22.995, 17.7, 
  2.48, 1.542, 3689.251, 57.5, 234.499, 3.94, 3.1, 24.7, 13.938, 2., 63.89}, 
 {"ZMB", "Africa", "Zambia", "2020-05-24", 920., 0., 7., 0., 50.044, 0., 
  0.381, 0., "", "", "", "", "", "", "", 43.52, 1.8383956*^7, 22.995, 17.7, 
  2.48, 1.542, 3689.251, 57.5, 234.499, 3.94, 3.1, 24.7, 13.938, 2., 63.89}, 
 {"ZMB", "Africa", "Zambia", "2020-05-25", 920., 0., 7., 0., 50.044, 0., 
  0.381, 0., "", "", "", "", "", "", "", 43.52, 1.8383956*^7, 22.995, 17.7, 
  2.48, 1.542, 3689.251, 57.5, 234.499, 3.94, 3.1, 24.7, 13.938, 2., 63.89}, 
 {"ZMB", "Africa", "Zambia", "2020-05-26", 920., 0., 7., 0., 50.044, 0., 
  0.381, 0., "", "", "", "", "", "", "", 43.52, 1.8383956*^7, 22.995, 17.7, 
  2.48, 1.542, 3689.251, 57.5, 234.499, 3.94, 3.1, 24.7, 13.938, 2., 63.89}, 
 {"ZMB", "Africa", "Zambia", "2020-05-27", 920., 0., 7., 0., 50.044, 0., 
  0.381, 0., "", "", "", "", "", "", "", 43.52, 1.8383956*^7, 22.995, 17.7, 
  2.48, 1.542, 3689.251, 57.5, 234.499, 3.94, 3.1, 24.7, 13.938, 2., 63.89}, 
 {"ZMB", "Africa", "Zambia", "2020-05-28", 1057., 137., 7., 0., 57.496, 
  7.452, 0.381, 0., "", "", "", "", "", "", "", 43.52, 1.8383956*^7, 22.995, 
  17.7, 2.48, 1.542, 3689.251, 57.5, 234.499, 3.94, 3.1, 24.7, 13.938, 2., 
  63.89}, {"ZMB", "Africa", "Zambia", "2020-05-29", 1057., 0., 7., 0., 
  57.496, 0., 0.381, 0., "", "", "", "", "", "", "", 43.52, 1.8383956*^7, 
  22.995, 17.7, 2.48, 1.542, 3689.251, 57.5, 234.499, 3.94, 3.1, 24.7, 
  13.938, 2., 63.89}, {"ZMB", "Africa", "Zambia", "2020-05-30", 1057., 0., 
  7., 0., 57.496, 0., 0.381, 0., "", "", "", "", "", "", "", 43.52, 
  1.8383956*^7, 22.995, 17.7, 2.48, 1.542, 3689.251, 57.5, 234.499, 3.94, 
  3.1, 24.7, 13.938, 2., 63.89}, {"ZMB", "Africa", "Zambia", "2020-05-31", 
  1057., 0., 7., 0., 57.496, 0., 0.381, 0., "", "", "", "", "", "", "", 
  43.52, 1.8383956*^7, 22.995, 17.7, 2.48, 1.542, 3689.251, 57.5, 234.499, 
  3.94, 3.1, 24.7, 13.938, 2., 63.89}, {"ZMB", "Africa", "Zambia", 
  "2020-06-01", 1057., 0., 7., 0., 57.496, 0., 0.381, 0., "", "", "", "", "", 
  "", "", 39.81, 1.8383956*^7, 22.995, 17.7, 2.48, 1.542, 3689.251, 57.5, 
  234.499, 3.94, 3.1, 24.7, 13.938, 2., 63.89}, 
 {"ZMB", "Africa", "Zambia", "2020-06-02", 1089., 32., 7., 0., 59.236, 1.741, 
  0.381, 0., "", "", "", "", "", "", "", 39.81, 1.8383956*^7, 22.995, 17.7, 
  2.48, 1.542, 3689.251, 57.5, 234.499, 3.94, 3.1, 24.7, 13.938, 2., 63.89}, 
 {"ZMB", "Africa", "Zambia", "2020-06-03", 1089., 0., 7., 0., 59.236, 0., 
  0.381, 0., "", "", "", "", "", "", "", 39.81, 1.8383956*^7, 22.995, 17.7, 
  2.48, 1.542, 3689.251, 57.5, 234.499, 3.94, 3.1, 24.7, 13.938, 2., 63.89}, 
 {"ZMB", "Africa", "Zambia", "2020-06-04", 1089., 0., 7., 0., 59.236, 0., 
  0.381, 0., "", "", "", "", "", "", "", 39.81, 1.8383956*^7, 22.995, 17.7, 
  2.48, 1.542, 3689.251, 57.5, 234.499, 3.94, 3.1, 24.7, 13.938, 2., 63.89}, 
 {"ZMB", "Africa", "Zambia", "2020-06-05", 1111., 22., 7., 0., 60.433, 1.197, 
  0.381, 0., "", "", "", "", "", "", "", 39.81, 1.8383956*^7, 22.995, 17.7, 
  2.48, 1.542, 3689.251, 57.5, 234.499, 3.94, 3.1, 24.7, 13.938, 2., 63.89}, 
 {"ZMB", "Africa", "Zambia", "2020-06-06", 1111., 0., 7., 0., 60.433, 0., 
  0.381, 0., "", "", "", "", "", "", "", 39.81, 1.8383956*^7, 22.995, 17.7, 
  2.48, 1.542, 3689.251, 57.5, 234.499, 3.94, 3.1, 24.7, 13.938, 2., 63.89}, 
 {"ZMB", "Africa", "Zambia", "2020-06-07", 1154., 43., 7., 0., 62.772, 2.339, 
  0.381, 0., "", "", "", "", "", "", "", 39.81, 1.8383956*^7, 22.995, 17.7, 
  2.48, 1.542, 3689.251, 57.5, 234.499, 3.94, 3.1, 24.7, 13.938, 2., 63.89}, 
 {"ZMB", "Africa", "Zambia", "2020-06-08", 1154., 0., 7., 0., 62.772, 0., 
  0.381, 0., "", "", "", "", "", "", "", 39.81, 1.8383956*^7, 22.995, 17.7, 
  2.48, 1.542, 3689.251, 57.5, 234.499, 3.94, 3.1, 24.7, 13.938, 2., 63.89}, 
 {"ZMB", "Africa", "Zambia", "2020-06-09", 1200., 46., 10., 3., 65.274, 
  2.502, 0.544, 0.163, "", "", "", "", "", "", "", 39.81, 1.8383956*^7, 
  22.995, 17.7, 2.48, 1.542, 3689.251, 57.5, 234.499, 3.94, 3.1, 24.7, 
  13.938, 2., 63.89}, {"ZMB", "Africa", "Zambia", "2020-06-10", 1200., 0., 
  10., 0., 65.274, 0., 0.544, 0., "", "", "", "", "", "", "", 39.81, 
  1.8383956*^7, 22.995, 17.7, 2.48, 1.542, 3689.251, 57.5, 234.499, 3.94, 
  3.1, 24.7, 13.938, 2., 63.89}, {"ZMB", "Africa", "Zambia", "2020-06-11", 
  1252., 52., 10., 0., 68.103, 2.829, 0.544, 0., "", "", "", "", "", "", "", 
  39.81, 1.8383956*^7, 22.995, 17.7, 2.48, 1.542, 3689.251, 57.5, 234.499, 
  3.94, 3.1, 24.7, 13.938, 2., 63.89}, {"ZMB", "Africa", "Zambia", 
  "2020-06-12", 1252., 0., 10., 0., 68.103, 0., 0.544, 0., "", "", "", "", 
  "", "", "", 39.81, 1.8383956*^7, 22.995, 17.7, 2.48, 1.542, 3689.251, 57.5, 
  234.499, 3.94, 3.1, 24.7, 13.938, 2., 63.89}, 
 {"ZMB", "Africa", "Zambia", "2020-06-13", 1321., 69., 10., 0., 71.856, 
  3.753, 0.544, 0., "", "", "", "", "", "", "", 39.81, 1.8383956*^7, 22.995, 
  17.7, 2.48, 1.542, 3689.251, 57.5, 234.499, 3.94, 3.1, 24.7, 13.938, 2., 
  63.89}, {"ZMB", "Africa", "Zambia", "2020-06-14", 1357., 36., 10., 0., 
  73.814, 1.958, 0.544, 0., "", "", "", "", "", "", "", 39.81, 1.8383956*^7, 
  22.995, 17.7, 2.48, 1.542, 3689.251, 57.5, 234.499, 3.94, 3.1, 24.7, 
  13.938, 2., 63.89}, {"ZMB", "Africa", "Zambia", "2020-06-15", 1358., 1., 
  11., 1., 73.869, 0.054, 0.598, 0.054, "", "", "", "", "", "", "", 39.81, 
  1.8383956*^7, 22.995, 17.7, 2.48, 1.542, 3689.251, 57.5, 234.499, 3.94, 
  3.1, 24.7, 13.938, 2., 63.89}, {"ZMB", "Africa", "Zambia", "2020-06-16", 
  1382., 24., 11., 0., 75.174, 1.305, 0.598, 0., "", "", "", "", "", "", "", 
  39.81, 1.8383956*^7, 22.995, 17.7, 2.48, 1.542, 3689.251, 57.5, 234.499, 
  3.94, 3.1, 24.7, 13.938, 2., 63.89}, {"ZMB", "Africa", "Zambia", 
  "2020-06-17", 1405., 23., 11., 0., 76.425, 1.251, 0.598, 0., "", "", "", 
  "", "", "", "", 39.81, 1.8383956*^7, 22.995, 17.7, 2.48, 1.542, 3689.251, 
  57.5, 234.499, 3.94, 3.1, 24.7, 13.938, 2., 63.89}, 
 {"ZMB", "Africa", "Zambia", "2020-06-18", 1412., 7., 11., 0., 76.806, 0.381, 
  0.598, 0., "", "", "", "", "", "", "", 39.81, 1.8383956*^7, 22.995, 17.7, 
  2.48, 1.542, 3689.251, 57.5, 234.499, 3.94, 3.1, 24.7, 13.938, 2., 63.89}, 
 {"ZMB", "Africa", "Zambia", "2020-06-19", 1416., 4., 11., 0., 77.024, 0.218, 
  0.598, 0., "", "", "", "", "", "", "", 39.81, 1.8383956*^7, 22.995, 17.7, 
  2.48, 1.542, 3689.251, 57.5, 234.499, 3.94, 3.1, 24.7, 13.938, 2., 63.89}, 
 {"ZMB", "Africa", "Zambia", "2020-06-20", 1430., 14., 11., 0., 77.785, 
  0.762, 0.598, 0., "", "", "", "", "", "", "", 39.81, 1.8383956*^7, 22.995, 
  17.7, 2.48, 1.542, 3689.251, 57.5, 234.499, 3.94, 3.1, 24.7, 13.938, 2., 
  63.89}, {"ZMB", "Africa", "Zambia", "2020-06-21", 1430., 0., 11., 0., 
  77.785, 0., 0.598, 0., "", "", "", "", "", "", "", 39.81, 1.8383956*^7, 
  22.995, 17.7, 2.48, 1.542, 3689.251, 57.5, 234.499, 3.94, 3.1, 24.7, 
  13.938, 2., 63.89}, {"ZMB", "Africa", "Zambia", "2020-06-22", 1430., 0., 
  11., 0., 77.785, 0., 0.598, 0., "", "", "", "", "", "", "", 39.81, 
  1.8383956*^7, 22.995, 17.7, 2.48, 1.542, 3689.251, 57.5, 234.499, 3.94, 
  3.1, 24.7, 13.938, 2., 63.89}, {"ZMB", "Africa", "Zambia", "2020-06-23", 
  1430., 0., 11., 0., 77.785, 0., 0.598, 0., "", "", "", "", "", "", "", 
  39.81, 1.8383956*^7, 22.995, 17.7, 2.48, 1.542, 3689.251, 57.5, 234.499, 
  3.94, 3.1, 24.7, 13.938, 2., 63.89}, {"ZMB", "Africa", "Zambia", 
  "2020-06-24", 1477., 47., 18., 7., 80.342, 2.557, 0.979, 0.381, "", "", "", 
  "", "", "", "", 39.81, 1.8383956*^7, 22.995, 17.7, 2.48, 1.542, 3689.251, 
  57.5, 234.499, 3.94, 3.1, 24.7, 13.938, 2., 63.89}, 
 {"ZMB", "Africa", "Zambia", "2020-06-25", 1489., 12., 18., 0., 80.995, 
  0.653, 0.979, 0., "", "", "", "", "", "", "", 50.93, 1.8383956*^7, 22.995, 
  17.7, 2.48, 1.542, 3689.251, 57.5, 234.499, 3.94, 3.1, 24.7, 13.938, 2., 
  63.89}, {"ZMB", "Africa", "Zambia", "2020-06-26", 1497., 8., 18., 0., 
  81.43, 0.435, 0.979, 0., "", "", "", "", "", "", "", 50.93, 1.8383956*^7, 
  22.995, 17.7, 2.48, 1.542, 3689.251, 57.5, 234.499, 3.94, 3.1, 24.7, 
  13.938, 2., 63.89}, {"ZMB", "Africa", "Zambia", "2020-06-27", 1531., 34., 
  21., 3., 83.279, 1.849, 1.142, 0.163, "", "", "", "", "", "", "", 50.93, 
  1.8383956*^7, 22.995, 17.7, 2.48, 1.542, 3689.251, 57.5, 234.499, 3.94, 
  3.1, 24.7, 13.938, 2., 63.89}, {"ZMB", "Africa", "Zambia", "2020-06-28", 
  1531., 0., 21., 0., 83.279, 0., 1.142, 0., "", "", "", "", "", "", "", 
  50.93, 1.8383956*^7, 22.995, 17.7, 2.48, 1.542, 3689.251, 57.5, 234.499, 
  3.94, 3.1, 24.7, 13.938, 2., 63.89}, {"ZMB", "Africa", "Zambia", 
  "2020-06-29", 1557., 26., 22., 1., 84.693, 1.414, 1.197, 0.054, "", "", "", 
  "", "", "", "", 50.93, 1.8383956*^7, 22.995, 17.7, 2.48, 1.542, 3689.251, 
  57.5, 234.499, 3.94, 3.1, 24.7, 13.938, 2., 63.89}, 
 {"ZMB", "Africa", "Zambia", "2020-06-30", 1568., 11., 22., 0., 85.292, 
  0.598, 1.197, 0., "", "", "", "", "", "", "", 39.81, 1.8383956*^7, 22.995, 
  17.7, 2.48, 1.542, 3689.251, 57.5, 234.499, 3.94, 3.1, 24.7, 13.938, 2., 
  63.89}, {"ZMB", "Africa", "Zambia", "2020-07-01", 1594., 26., 24., 2., 
  86.706, 1.414, 1.305, 0.109, "", "", "", "", "", "", "", "", 1.8383956*^7, 
  22.995, 17.7, 2.48, 1.542, 3689.251, 57.5, 234.499, 3.94, 3.1, 24.7, 
  13.938, 2., 63.89}, {"ZMB", "Africa", "Zambia", "2020-07-02", 1632., 38., 
  30., 6., 88.773, 2.067, 1.632, 0.326, "", "", "", "", "", "", "", "", 
  1.8383956*^7, 22.995, 17.7, 2.48, 1.542, 3689.251, 57.5, 234.499, 3.94, 
  3.1, 24.7, 13.938, 2., 63.89}, {"ZMB", "Africa", "Zambia", "2020-07-03", 
  1632., 0., 30., 0., 88.773, 0., 1.632, 0., "", "", "", "", "", "", "", "", 
  1.8383956*^7, 22.995, 17.7, 2.48, 1.542, 3689.251, 57.5, 234.499, 3.94, 
  3.1, 24.7, 13.938, 2., 63.89}, {"ZMB", "Africa", "Zambia", "2020-07-04", 
  1632., 0., 30., 0., 88.773, 0., 1.632, 0., "", "", "", "", "", "", "", "", 
  1.8383956*^7, 22.995, 17.7, 2.48, 1.542, 3689.251, 57.5, 234.499, 3.94, 
  3.1, 24.7, 13.938, 2., 63.89}, {"ZMB", "Africa", "Zambia", "2020-07-05", 
  1632., 0., 30., 0., 88.773, 0., 1.632, 0., "", "", "", "", "", "", "", "", 
  1.8383956*^7, 22.995, 17.7, 2.48, 1.542, 3689.251, 57.5, 234.499, 3.94, 
  3.1, 24.7, 13.938, 2., 63.89}, {"ZMB", "Africa", "Zambia", "2020-07-06", 
  1632., 0., 30., 0., 88.773, 0., 1.632, 0., "", "", "", "", "", "", "", "", 
  1.8383956*^7, 22.995, 17.7, 2.48, 1.542, 3689.251, 57.5, 234.499, 3.94, 
  3.1, 24.7, 13.938, 2., 63.89}, {"ZMB", "Africa", "Zambia", "2020-07-07", 
  1632., 0., 30., 0., 88.773, 0., 1.632, 0., "", "", "", "", "", "", "", "", 
  1.8383956*^7, 22.995, 17.7, 2.48, 1.542, 3689.251, 57.5, 234.499, 3.94, 
  3.1, 24.7, 13.938, 2., 63.89}, {"ZMB", "Africa", "Zambia", "2020-07-08", 
  1895., 263., 42., 12., 103.079, 14.306, 2.285, 0.653, "", "", "", "", "", 
  "", "", "", 1.8383956*^7, 22.995, 17.7, 2.48, 1.542, 3689.251, 57.5, 
  234.499, 3.94, 3.1, 24.7, 13.938, 2., 63.89}, 
 {"ZWE", "Africa", "Zimbabwe", "2020-03-21", 1., 1., 0., 0., 0.067, 0.067, 
  0., 0., "", "", "", "", "", "", "", 27.78, 1.4862927*^7, 42.729, 19.6, 
  2.822, 1.882, 1899.775, 21.4, 307.846, 1.82, 1.6, 30.7, 36.791, 1.7, 
  61.49}, {"ZWE", "Africa", "Zimbabwe", "2020-03-22", 2., 1., 0., 0., 0.135, 
  0.067, 0., 0., "", "", "", "", "", "", "", 27.78, 1.4862927*^7, 42.729, 
  19.6, 2.822, 1.882, 1899.775, 21.4, 307.846, 1.82, 1.6, 30.7, 36.791, 1.7, 
  61.49}, {"ZWE", "Africa", "Zimbabwe", "2020-03-23", 2., 0., 0., 0., 0.135, 
  0., 0., 0., "", "", "", "", "", "", "", 45.37, 1.4862927*^7, 42.729, 19.6, 
  2.822, 1.882, 1899.775, 21.4, 307.846, 1.82, 1.6, 30.7, 36.791, 1.7, 
  61.49}, {"ZWE", "Africa", "Zimbabwe", "2020-03-24", 2., 0., 1., 1., 0.135, 
  0., 0.067, 0.067, "", "", "", "", "", "", "", 56.48, 1.4862927*^7, 42.729, 
  19.6, 2.822, 1.882, 1899.775, 21.4, 307.846, 1.82, 1.6, 30.7, 36.791, 1.7, 
  61.49}, {"ZWE", "Africa", "Zimbabwe", "2020-03-25", 2., 0., 1., 0., 0.135, 
  0., 0.067, 0., "", "", "", "", "", "", "", 56.48, 1.4862927*^7, 42.729, 
  19.6, 2.822, 1.882, 1899.775, 21.4, 307.846, 1.82, 1.6, 30.7, 36.791, 1.7, 
  61.49}, {"ZWE", "Africa", "Zimbabwe", "2020-03-26", 3., 1., 1., 0., 0.202, 
  0.067, 0.067, 0., "", "", "", "", "", "", "", 56.48, 1.4862927*^7, 42.729, 
  19.6, 2.822, 1.882, 1899.775, 21.4, 307.846, 1.82, 1.6, 30.7, 36.791, 1.7, 
  61.49}, {"ZWE", "Africa", "Zimbabwe", "2020-03-27", 3., 0., 1., 0., 0.202, 
  0., 0.067, 0., "", "", "", "", "", "", "", 62.04, 1.4862927*^7, 42.729, 
  19.6, 2.822, 1.882, 1899.775, 21.4, 307.846, 1.82, 1.6, 30.7, 36.791, 1.7, 
  61.49}, {"ZWE", "Africa", "Zimbabwe", "2020-03-28", 5., 2., 1., 0., 0.336, 
  0.135, 0.067, 0., "", "", "", "", "", "", "", 62.04, 1.4862927*^7, 42.729, 
  19.6, 2.822, 1.882, 1899.775, 21.4, 307.846, 1.82, 1.6, 30.7, 36.791, 1.7, 
  61.49}, {"ZWE", "Africa", "Zimbabwe", "2020-03-29", 7., 2., 1., 0., 0.471, 
  0.135, 0.067, 0., "", "", "", "", "", "", "", 62.04, 1.4862927*^7, 42.729, 
  19.6, 2.822, 1.882, 1899.775, 21.4, 307.846, 1.82, 1.6, 30.7, 36.791, 1.7, 
  61.49}, {"ZWE", "Africa", "Zimbabwe", "2020-03-30", 7., 0., 1., 0., 0.471, 
  0., 0.067, 0., "", "", "", "", "", "", "", 87.96, 1.4862927*^7, 42.729, 
  19.6, 2.822, 1.882, 1899.775, 21.4, 307.846, 1.82, 1.6, 30.7, 36.791, 1.7, 
  61.49}, {"ZWE", "Africa", "Zimbabwe", "2020-03-31", 7., 0., 1., 0., 0.471, 
  0., 0.067, 0., "", "", "", "", "", "", "", 87.96, 1.4862927*^7, 42.729, 
  19.6, 2.822, 1.882, 1899.775, 21.4, 307.846, 1.82, 1.6, 30.7, 36.791, 1.7, 
  61.49}, {"ZWE", "Africa", "Zimbabwe", "2020-04-01", 8., 1., 1., 0., 0.538, 
  0.067, 0.067, 0., "", "", "", "", "", "", "", 87.96, 1.4862927*^7, 42.729, 
  19.6, 2.822, 1.882, 1899.775, 21.4, 307.846, 1.82, 1.6, 30.7, 36.791, 1.7, 
  61.49}, {"ZWE", "Africa", "Zimbabwe", "2020-04-02", 8., 0., 1., 0., 0.538, 
  0., 0.067, 0., "", "", "", "", "", "", "", 87.96, 1.4862927*^7, 42.729, 
  19.6, 2.822, 1.882, 1899.775, 21.4, 307.846, 1.82, 1.6, 30.7, 36.791, 1.7, 
  61.49}, {"ZWE", "Africa", "Zimbabwe", "2020-04-03", 8., 0., 1., 0., 0.538, 
  0., 0.067, 0., "", "", "", "", "", "", "", 87.96, 1.4862927*^7, 42.729, 
  19.6, 2.822, 1.882, 1899.775, 21.4, 307.846, 1.82, 1.6, 30.7, 36.791, 1.7, 
  61.49}, {"ZWE", "Africa", "Zimbabwe", "2020-04-04", 9., 1., 1., 0., 0.606, 
  0.067, 0.067, 0., "", "", "", "", "", "", "", 87.96, 1.4862927*^7, 42.729, 
  19.6, 2.822, 1.882, 1899.775, 21.4, 307.846, 1.82, 1.6, 30.7, 36.791, 1.7, 
  61.49}, {"ZWE", "Africa", "Zimbabwe", "2020-04-05", 9., 0., 1., 0., 0.606, 
  0., 0.067, 0., "", "", "", "", "", "", "", 87.96, 1.4862927*^7, 42.729, 
  19.6, 2.822, 1.882, 1899.775, 21.4, 307.846, 1.82, 1.6, 30.7, 36.791, 1.7, 
  61.49}, {"ZWE", "Africa", "Zimbabwe", "2020-04-06", 9., 0., 1., 0., 0.606, 
  0., 0.067, 0., "", "", "", "", "", "", "", 87.96, 1.4862927*^7, 42.729, 
  19.6, 2.822, 1.882, 1899.775, 21.4, 307.846, 1.82, 1.6, 30.7, 36.791, 1.7, 
  61.49}, {"ZWE", "Africa", "Zimbabwe", "2020-04-07", 9., 0., 1., 0., 0.606, 
  0., 0.067, 0., "", "", "", "", "", "", "", 87.96, 1.4862927*^7, 42.729, 
  19.6, 2.822, 1.882, 1899.775, 21.4, 307.846, 1.82, 1.6, 30.7, 36.791, 1.7, 
  61.49}, {"ZWE", "Africa", "Zimbabwe", "2020-04-08", 10., 1., 1., 0., 0.673, 
  0.067, 0.067, 0., "", "", "", "", "", "", "", 87.96, 1.4862927*^7, 42.729, 
  19.6, 2.822, 1.882, 1899.775, 21.4, 307.846, 1.82, 1.6, 30.7, 36.791, 1.7, 
  61.49}, {"ZWE", "Africa", "Zimbabwe", "2020-04-09", 11., 1., 2., 1., 0.74, 
  0.067, 0.135, 0.067, "", "", "", "", "", "", "", 87.96, 1.4862927*^7, 
  42.729, 19.6, 2.822, 1.882, 1899.775, 21.4, 307.846, 1.82, 1.6, 30.7, 
  36.791, 1.7, 61.49}, {"ZWE", "Africa", "Zimbabwe", "2020-04-10", 11., 0., 
  3., 1., 0.74, 0., 0.202, 0.067, "", "", "", "", "", "", "", 87.96, 
  1.4862927*^7, 42.729, 19.6, 2.822, 1.882, 1899.775, 21.4, 307.846, 1.82, 
  1.6, 30.7, 36.791, 1.7, 61.49}, {"ZWE", "Africa", "Zimbabwe", "2020-04-11", 
  11., 0., 3., 0., 0.74, 0., 0.202, 0., "", "", "", "", "", "", "", 87.96, 
  1.4862927*^7, 42.729, 19.6, 2.822, 1.882, 1899.775, 21.4, 307.846, 1.82, 
  1.6, 30.7, 36.791, 1.7, 61.49}, {"ZWE", "Africa", "Zimbabwe", "2020-04-12", 
  14., 3., 3., 0., 0.942, 0.202, 0.202, 0., "", "", "", "", "", "", "", 
  87.96, 1.4862927*^7, 42.729, 19.6, 2.822, 1.882, 1899.775, 21.4, 307.846, 
  1.82, 1.6, 30.7, 36.791, 1.7, 61.49}, {"ZWE", "Africa", "Zimbabwe", 
  "2020-04-13", 14., 0., 3., 0., 0.942, 0., 0.202, 0., "", "", "", "", "", 
  "", "", 87.96, 1.4862927*^7, 42.729, 19.6, 2.822, 1.882, 1899.775, 21.4, 
  307.846, 1.82, 1.6, 30.7, 36.791, 1.7, 61.49}, 
 {"ZWE", "Africa", "Zimbabwe", "2020-04-14", 17., 3., 3., 0., 1.144, 0.202, 
  0.202, 0., "", "", "", "", "", "", "", 87.96, 1.4862927*^7, 42.729, 19.6, 
  2.822, 1.882, 1899.775, 21.4, 307.846, 1.82, 1.6, 30.7, 36.791, 1.7, 
  61.49}, {"ZWE", "Africa", "Zimbabwe", "2020-04-15", 17., 0., 3., 0., 1.144, 
  0., 0.202, 0., "", "", "", "", "", "", "", 87.96, 1.4862927*^7, 42.729, 
  19.6, 2.822, 1.882, 1899.775, 21.4, 307.846, 1.82, 1.6, 30.7, 36.791, 1.7, 
  61.49}, {"ZWE", "Africa", "Zimbabwe", "2020-04-16", 23., 6., 3., 0., 1.547, 
  0.404, 0.202, 0., "", "", "", "", "", "", "", 87.96, 1.4862927*^7, 42.729, 
  19.6, 2.822, 1.882, 1899.775, 21.4, 307.846, 1.82, 1.6, 30.7, 36.791, 1.7, 
  61.49}, {"ZWE", "Africa", "Zimbabwe", "2020-04-17", 24., 1., 3., 0., 1.615, 
  0.067, 0.202, 0., "", "", "", "", "", "", "", 87.96, 1.4862927*^7, 42.729, 
  19.6, 2.822, 1.882, 1899.775, 21.4, 307.846, 1.82, 1.6, 30.7, 36.791, 1.7, 
  61.49}, {"ZWE", "Africa", "Zimbabwe", "2020-04-18", 24., 0., 3., 0., 1.615, 
  0., 0.202, 0., "", "", "", "", "", "", "", 87.96, 1.4862927*^7, 42.729, 
  19.6, 2.822, 1.882, 1899.775, 21.4, 307.846, 1.82, 1.6, 30.7, 36.791, 1.7, 
  61.49}, {"ZWE", "Africa", "Zimbabwe", "2020-04-19", 25., 1., 3., 0., 1.682, 
  0.067, 0.202, 0., "", "", "", "", "", "", "", 87.96, 1.4862927*^7, 42.729, 
  19.6, 2.822, 1.882, 1899.775, 21.4, 307.846, 1.82, 1.6, 30.7, 36.791, 1.7, 
  61.49}, {"ZWE", "Africa", "Zimbabwe", "2020-04-20", 25., 0., 3., 0., 1.682, 
  0., 0.202, 0., "", "", "", "", "", "", "", 87.96, 1.4862927*^7, 42.729, 
  19.6, 2.822, 1.882, 1899.775, 21.4, 307.846, 1.82, 1.6, 30.7, 36.791, 1.7, 
  61.49}, {"ZWE", "Africa", "Zimbabwe", "2020-04-21", 25., 0., 3., 0., 1.682, 
  0., 0.202, 0., "", "", "", "", "", "", "", 87.96, 1.4862927*^7, 42.729, 
  19.6, 2.822, 1.882, 1899.775, 21.4, 307.846, 1.82, 1.6, 30.7, 36.791, 1.7, 
  61.49}, {"ZWE", "Africa", "Zimbabwe", "2020-04-22", 28., 3., 3., 0., 1.884, 
  0.202, 0.202, 0., "", "", "", "", "", "", "", 87.96, 1.4862927*^7, 42.729, 
  19.6, 2.822, 1.882, 1899.775, 21.4, 307.846, 1.82, 1.6, 30.7, 36.791, 1.7, 
  61.49}, {"ZWE", "Africa", "Zimbabwe", "2020-04-23", 28., 0., 3., 0., 1.884, 
  0., 0.202, 0., "", "", "", "", "", "", "", 87.96, 1.4862927*^7, 42.729, 
  19.6, 2.822, 1.882, 1899.775, 21.4, 307.846, 1.82, 1.6, 30.7, 36.791, 1.7, 
  61.49}, {"ZWE", "Africa", "Zimbabwe", "2020-04-24", 29., 1., 3., 0., 1.951, 
  0.067, 0.202, 0., "", "", "", "", "", "", "", 87.96, 1.4862927*^7, 42.729, 
  19.6, 2.822, 1.882, 1899.775, 21.4, 307.846, 1.82, 1.6, 30.7, 36.791, 1.7, 
  61.49}, {"ZWE", "Africa", "Zimbabwe", "2020-04-25", 29., 0., 4., 1., 1.951, 
  0., 0.269, 0.067, "", "", "", "", "", "", "", 87.96, 1.4862927*^7, 42.729, 
  19.6, 2.822, 1.882, 1899.775, 21.4, 307.846, 1.82, 1.6, 30.7, 36.791, 1.7, 
  61.49}, {"ZWE", "Africa", "Zimbabwe", "2020-04-26", 31., 2., 4., 0., 2.086, 
  0.135, 0.269, 0., "", "", "", "", "", "", "", 87.96, 1.4862927*^7, 42.729, 
  19.6, 2.822, 1.882, 1899.775, 21.4, 307.846, 1.82, 1.6, 30.7, 36.791, 1.7, 
  61.49}, {"ZWE", "Africa", "Zimbabwe", "2020-04-27", 31., 0., 4., 0., 2.086, 
  0., 0.269, 0., "", "", "", "", "", "", "", 87.96, 1.4862927*^7, 42.729, 
  19.6, 2.822, 1.882, 1899.775, 21.4, 307.846, 1.82, 1.6, 30.7, 36.791, 1.7, 
  61.49}, {"ZWE", "Africa", "Zimbabwe", "2020-04-28", 32., 1., 4., 0., 2.153, 
  0.067, 0.269, 0., "", "", "", "", "", "", "", 87.96, 1.4862927*^7, 42.729, 
  19.6, 2.822, 1.882, 1899.775, 21.4, 307.846, 1.82, 1.6, 30.7, 36.791, 1.7, 
  61.49}, {"ZWE", "Africa", "Zimbabwe", "2020-04-29", 32., 0., 4., 0., 2.153, 
  0., 0.269, 0., "", "", "", "", "", "", "", 87.96, 1.4862927*^7, 42.729, 
  19.6, 2.822, 1.882, 1899.775, 21.4, 307.846, 1.82, 1.6, 30.7, 36.791, 1.7, 
  61.49}, {"ZWE", "Africa", "Zimbabwe", "2020-04-30", 34., 2., 4., 0., 2.288, 
  0.135, 0.269, 0., "", "", "", "", "", "", "", 87.96, 1.4862927*^7, 42.729, 
  19.6, 2.822, 1.882, 1899.775, 21.4, 307.846, 1.82, 1.6, 30.7, 36.791, 1.7, 
  61.49}, {"ZWE", "Africa", "Zimbabwe", "2020-05-01", 34., 0., 4., 0., 2.288, 
  0., 0.269, 0., "", "", "", "", "", "", "", 87.96, 1.4862927*^7, 42.729, 
  19.6, 2.822, 1.882, 1899.775, 21.4, 307.846, 1.82, 1.6, 30.7, 36.791, 1.7, 
  61.49}, {"ZWE", "Africa", "Zimbabwe", "2020-05-02", 34., 0., 4., 0., 2.288, 
  0., 0.269, 0., "", "", "", "", "", "", "", 87.96, 1.4862927*^7, 42.729, 
  19.6, 2.822, 1.882, 1899.775, 21.4, 307.846, 1.82, 1.6, 30.7, 36.791, 1.7, 
  61.49}, {"ZWE", "Africa", "Zimbabwe", "2020-05-03", 34., 0., 4., 0., 2.288, 
  0., 0.269, 0., "", "", "", "", "", "", "", 87.96, 1.4862927*^7, 42.729, 
  19.6, 2.822, 1.882, 1899.775, 21.4, 307.846, 1.82, 1.6, 30.7, 36.791, 1.7, 
  61.49}, {"ZWE", "Africa", "Zimbabwe", "2020-05-04", 34., 0., 4., 0., 2.288, 
  0., 0.269, 0., "", "", "", "", "", "", "", 87.96, 1.4862927*^7, 42.729, 
  19.6, 2.822, 1.882, 1899.775, 21.4, 307.846, 1.82, 1.6, 30.7, 36.791, 1.7, 
  61.49}, {"ZWE", "Africa", "Zimbabwe", "2020-05-05", 34., 0., 4., 0., 2.288, 
  0., 0.269, 0., "", "", "", "", "", "", "", 87.96, 1.4862927*^7, 42.729, 
  19.6, 2.822, 1.882, 1899.775, 21.4, 307.846, 1.82, 1.6, 30.7, 36.791, 1.7, 
  61.49}, {"ZWE", "Africa", "Zimbabwe", "2020-05-06", 34., 0., 4., 0., 2.288, 
  0., 0.269, 0., 7808., "", 0.525, "", "", "", "tests performed", 87.96, 
  1.4862927*^7, 42.729, 19.6, 2.822, 1.882, 1899.775, 21.4, 307.846, 1.82, 
  1.6, 30.7, 36.791, 1.7, 61.49}, {"ZWE", "Africa", "Zimbabwe", "2020-05-07", 
  34., 0., 4., 0., 2.288, 0., 0.269, 0., 8141., 333., 0.548, 0.022, "", "", 
  "tests performed", 87.96, 1.4862927*^7, 42.729, 19.6, 2.822, 1.882, 
  1899.775, 21.4, 307.846, 1.82, 1.6, 30.7, 36.791, 1.7, 61.49}, 
 {"ZWE", "Africa", "Zimbabwe", "2020-05-08", 34., 0., 4., 0., 2.288, 0., 
  0.269, 0., 8741., 600., 0.588, 0.04, "", "", "tests performed", 87.96, 
  1.4862927*^7, 42.729, 19.6, 2.822, 1.882, 1899.775, 21.4, 307.846, 1.82, 
  1.6, 30.7, 36.791, 1.7, 61.49}, {"ZWE", "Africa", "Zimbabwe", "2020-05-09", 
  35., 1., 4., 0., 2.355, 0.067, 0.269, 0., 9593., 852., 0.645, 0.057, "", 
  "", "tests performed", 87.96, 1.4862927*^7, 42.729, 19.6, 2.822, 1.882, 
  1899.775, 21.4, 307.846, 1.82, 1.6, 30.7, 36.791, 1.7, 61.49}, 
 {"ZWE", "Africa", "Zimbabwe", "2020-05-10", 36., 1., 4., 0., 2.422, 0.067, 
  0.269, 0., 9872., 279., 0.664, 0.019, "", "", "tests performed", 87.96, 
  1.4862927*^7, 42.729, 19.6, 2.822, 1.882, 1899.775, 21.4, 307.846, 1.82, 
  1.6, 30.7, 36.791, 1.7, 61.49}, {"ZWE", "Africa", "Zimbabwe", "2020-05-11", 
  36., 0., 4., 0., 2.422, 0., 0.269, 0., 10598., 726., 0.713, 0.049, "", "", 
  "tests performed", 87.96, 1.4862927*^7, 42.729, 19.6, 2.822, 1.882, 
  1899.775, 21.4, 307.846, 1.82, 1.6, 30.7, 36.791, 1.7, 61.49}, 
 {"ZWE", "Africa", "Zimbabwe", "2020-05-12", 37., 1., 4., 0., 2.489, 0.067, 
  0.269, 0., 11058., 460., 0.744, 0.031, "", "", "tests performed", 87.96, 
  1.4862927*^7, 42.729, 19.6, 2.822, 1.882, 1899.775, 21.4, 307.846, 1.82, 
  1.6, 30.7, 36.791, 1.7, 61.49}, {"ZWE", "Africa", "Zimbabwe", "2020-05-13", 
  37., 0., 4., 0., 2.489, 0., 0.269, 0., 11191., 133., 0.753, 0.009, 483., 
  0.032, "tests performed", 87.96, 1.4862927*^7, 42.729, 19.6, 2.822, 1.882, 
  1899.775, 21.4, 307.846, 1.82, 1.6, 30.7, 36.791, 1.7, 61.49}, 
 {"ZWE", "Africa", "Zimbabwe", "2020-05-14", 37., 0., 4., 0., 2.489, 0., 
  0.269, 0., "", "", "", "", 451., 0.03, "tests performed", 87.96, 
  1.4862927*^7, 42.729, 19.6, 2.822, 1.882, 1899.775, 21.4, 307.846, 1.82, 
  1.6, 30.7, 36.791, 1.7, 61.49}, {"ZWE", "Africa", "Zimbabwe", "2020-05-15", 
  37., 0., 4., 0., 2.489, 0., 0.269, 0., 11401., "", 0.767, "", 380., 0.026, 
  "tests performed", 87.96, 1.4862927*^7, 42.729, 19.6, 2.822, 1.882, 
  1899.775, 21.4, 307.846, 1.82, 1.6, 30.7, 36.791, 1.7, 61.49}, 
 {"ZWE", "Africa", "Zimbabwe", "2020-05-16", 42., 5., 4., 0., 2.826, 0.336, 
  0.269, 0., 12275., 874., 0.826, 0.059, 383., 0.026, "tests performed", 
  87.96, 1.4862927*^7, 42.729, 19.6, 2.822, 1.882, 1899.775, 21.4, 307.846, 
  1.82, 1.6, 30.7, 36.791, 1.7, 61.49}, {"ZWE", "Africa", "Zimbabwe", 
  "2020-05-17", 44., 2., 4., 0., 2.96, 0.135, 0.269, 0., 12564., 289., 0.845, 
  0.019, 385., 0.026, "tests performed", 87.96, 1.4862927*^7, 42.729, 19.6, 
  2.822, 1.882, 1899.775, 21.4, 307.846, 1.82, 1.6, 30.7, 36.791, 1.7, 
  61.49}, {"ZWE", "Africa", "Zimbabwe", "2020-05-18", 46., 2., 4., 0., 3.095, 
  0.135, 0.269, 0., 13104., 540., 0.882, 0.036, 358., 0.024, 
  "tests performed", 87.96, 1.4862927*^7, 42.729, 19.6, 2.822, 1.882, 
  1899.775, 21.4, 307.846, 1.82, 1.6, 30.7, 36.791, 1.7, 61.49}, 
 {"ZWE", "Africa", "Zimbabwe", "2020-05-19", 46., 0., 4., 0., 3.095, 0., 
  0.269, 0., 14175., 1071., 0.954, 0.072, 445., 0.03, "tests performed", 
  87.96, 1.4862927*^7, 42.729, 19.6, 2.822, 1.882, 1899.775, 21.4, 307.846, 
  1.82, 1.6, 30.7, 36.791, 1.7, 61.49}, {"ZWE", "Africa", "Zimbabwe", 
  "2020-05-20", 46., 0., 4., 0., 3.095, 0., 0.269, 0., 14618., 443., 0.984, 
  0.03, 490., 0.033, "tests performed", 87.96, 1.4862927*^7, 42.729, 19.6, 
  2.822, 1.882, 1899.775, 21.4, 307.846, 1.82, 1.6, 30.7, 36.791, 1.7, 
  61.49}, {"ZWE", "Africa", "Zimbabwe", "2020-05-21", 48., 2., 4., 0., 3.23, 
  0.135, 0.269, 0., 15084., 466., 1.015, 0.031, 541., 0.036, 
  "tests performed", 87.96, 1.4862927*^7, 42.729, 19.6, 2.822, 1.882, 
  1899.775, 21.4, 307.846, 1.82, 1.6, 30.7, 36.791, 1.7, 61.49}, 
 {"ZWE", "Africa", "Zimbabwe", "2020-05-22", 51., 3., 4., 0., 3.431, 0.202, 
  0.269, 0., 15194., 110., 1.022, 0.007, 542., 0.036, "tests performed", 
  87.96, 1.4862927*^7, 42.729, 19.6, 2.822, 1.882, 1899.775, 21.4, 307.846, 
  1.82, 1.6, 30.7, 36.791, 1.7, 61.49}, {"ZWE", "Africa", "Zimbabwe", 
  "2020-05-23", 56., 5., 4., 0., 3.768, 0.336, 0.269, 0., 15336., 142., 
  1.032, 0.01, 437., 0.029, "tests performed", 87.96, 1.4862927*^7, 42.729, 
  19.6, 2.822, 1.882, 1899.775, 21.4, 307.846, 1.82, 1.6, 30.7, 36.791, 1.7, 
  61.49}, {"ZWE", "Africa", "Zimbabwe", "2020-05-24", 56., 0., 4., 0., 3.768, 
  0., 0.269, 0., 15555., 219., 1.047, 0.015, 427., 0.029, "tests performed", 
  87.96, 1.4862927*^7, 42.729, 19.6, 2.822, 1.882, 1899.775, 21.4, 307.846, 
  1.82, 1.6, 30.7, 36.791, 1.7, 61.49}, {"ZWE", "Africa", "Zimbabwe", 
  "2020-05-25", 56., 0., 4., 0., 3.768, 0., 0.269, 0., 15765., 210., 1.061, 
  0.014, 380., 0.026, "tests performed", 87.96, 1.4862927*^7, 42.729, 19.6, 
  2.822, 1.882, 1899.775, 21.4, 307.846, 1.82, 1.6, 30.7, 36.791, 1.7, 
  61.49}, {"ZWE", "Africa", "Zimbabwe", "2020-05-26", 56., 0., 4., 0., 3.768, 
  0., 0.269, 0., "", "", "", "", 262., 0.018, "tests performed", 87.96, 
  1.4862927*^7, 42.729, 19.6, 2.822, 1.882, 1899.775, 21.4, 307.846, 1.82, 
  1.6, 30.7, 36.791, 1.7, 61.49}, {"ZWE", "Africa", "Zimbabwe", "2020-05-27", 
  56., 0., 4., 0., 3.768, 0., 0.269, 0., 16254., "", 1.094, "", 234., 0.016, 
  "tests performed", 87.96, 1.4862927*^7, 42.729, 19.6, 2.822, 1.882, 
  1899.775, 21.4, 307.846, 1.82, 1.6, 30.7, 36.791, 1.7, 61.49}, 
 {"ZWE", "Africa", "Zimbabwe", "2020-05-28", 132., 76., 4., 0., 8.881, 5.113, 
  0.269, 0., 16440., 186., 1.106, 0.013, 194., 0.013, "tests performed", 
  87.96, 1.4862927*^7, 42.729, 19.6, 2.822, 1.882, 1899.775, 21.4, 307.846, 
  1.82, 1.6, 30.7, 36.791, 1.7, 61.49}, {"ZWE", "Africa", "Zimbabwe", 
  "2020-05-29", 149., 17., 4., 0., 10.025, 1.144, 0.269, 0., 16860., 420., 
  1.134, 0.028, 238., 0.016, "tests performed", 87.96, 1.4862927*^7, 42.729, 
  19.6, 2.822, 1.882, 1899.775, 21.4, 307.846, 1.82, 1.6, 30.7, 36.791, 1.7, 
  61.49}, {"ZWE", "Africa", "Zimbabwe", "2020-05-30", 160., 11., 4., 0., 
  10.765, 0.74, 0.269, 0., 17526., 666., 1.179, 0.045, 313., 0.021, 
  "tests performed", 87.96, 1.4862927*^7, 42.729, 19.6, 2.822, 1.882, 
  1899.775, 21.4, 307.846, 1.82, 1.6, 30.7, 36.791, 1.7, 61.49}, 
 {"ZWE", "Africa", "Zimbabwe", "2020-05-31", 174., 14., 4., 0., 11.707, 
  0.942, 0.269, 0., 18072., 546., 1.216, 0.037, 360., 0.024, 
  "tests performed", 87.96, 1.4862927*^7, 42.729, 19.6, 2.822, 1.882, 
  1899.775, 21.4, 307.846, 1.82, 1.6, 30.7, 36.791, 1.7, 61.49}, 
 {"ZWE", "Africa", "Zimbabwe", "2020-06-01", 178., 4., 4., 0., 11.976, 0.269, 
  0.269, 0., 18709., 637., 1.259, 0.043, 421., 0.028, "tests performed", 
  87.96, 1.4862927*^7, 42.729, 19.6, 2.822, 1.882, 1899.775, 21.4, 307.846, 
  1.82, 1.6, 30.7, 36.791, 1.7, 61.49}, {"ZWE", "Africa", "Zimbabwe", 
  "2020-06-02", 203., 25., 4., 0., 13.658, 1.682, 0.269, 0., 19290., 581., 
  1.298, 0.039, 469., 0.032, "tests performed", 87.96, 1.4862927*^7, 42.729, 
  19.6, 2.822, 1.882, 1899.775, 21.4, 307.846, 1.82, 1.6, 30.7, 36.791, 1.7, 
  61.49}, {"ZWE", "Africa", "Zimbabwe", "2020-06-03", 206., 3., 4., 0., 
  13.86, 0.202, 0.269, 0., 20012., 722., 1.346, 0.049, 537., 0.036, 
  "tests performed", 87.96, 1.4862927*^7, 42.729, 19.6, 2.822, 1.882, 
  1899.775, 21.4, 307.846, 1.82, 1.6, 30.7, 36.791, 1.7, 61.49}, 
 {"ZWE", "Africa", "Zimbabwe", "2020-06-04", 222., 16., 4., 0., 14.936, 
  1.077, 0.269, 0., 20402., 390., 1.373, 0.026, 566., 0.038, 
  "tests performed", 87.96, 1.4862927*^7, 42.729, 19.6, 2.822, 1.882, 
  1899.775, 21.4, 307.846, 1.82, 1.6, 30.7, 36.791, 1.7, 61.49}, 
 {"ZWE", "Africa", "Zimbabwe", "2020-06-05", 237., 15., 4., 0., 15.946, 
  1.009, 0.269, 0., 21000., 598., 1.413, 0.04, 591., 0.04, "tests performed", 
  70.37, 1.4862927*^7, 42.729, 19.6, 2.822, 1.882, 1899.775, 21.4, 307.846, 
  1.82, 1.6, 30.7, 36.791, 1.7, 61.49}, {"ZWE", "Africa", "Zimbabwe", 
  "2020-06-06", 265., 28., 4., 0., 17.83, 1.884, 0.269, 0., 21354., 354., 
  1.437, 0.024, 547., 0.037, "tests performed", 70.37, 1.4862927*^7, 42.729, 
  19.6, 2.822, 1.882, 1899.775, 21.4, 307.846, 1.82, 1.6, 30.7, 36.791, 1.7, 
  61.49}, {"ZWE", "Africa", "Zimbabwe", "2020-06-07", 279., 14., 4., 0., 
  18.772, 0.942, 0.269, 0., 21507., 153., 1.447, 0.01, 491., 0.033, 
  "tests performed", 70.37, 1.4862927*^7, 42.729, 19.6, 2.822, 1.882, 
  1899.775, 21.4, 307.846, 1.82, 1.6, 30.7, 36.791, 1.7, 61.49}, 
 {"ZWE", "Africa", "Zimbabwe", "2020-06-08", 282., 3., 4., 0., 18.973, 0.202, 
  0.269, 0., 21901., 394., 1.474, 0.027, 456., 0.031, "tests performed", 
  70.37, 1.4862927*^7, 42.729, 19.6, 2.822, 1.882, 1899.775, 21.4, 307.846, 
  1.82, 1.6, 30.7, 36.791, 1.7, 61.49}, {"ZWE", "Africa", "Zimbabwe", 
  "2020-06-09", 287., 5., 4., 0., 19.31, 0.336, 0.269, 0., 22253., 352., 
  1.497, 0.024, 423., 0.028, "tests performed", 70.37, 1.4862927*^7, 42.729, 
  19.6, 2.822, 1.882, 1899.775, 21.4, 307.846, 1.82, 1.6, 30.7, 36.791, 1.7, 
  61.49}, {"ZWE", "Africa", "Zimbabwe", "2020-06-10", 314., 27., 4., 0., 
  21.126, 1.817, 0.269, 0., 22805., 552., 1.534, 0.037, 399., 0.027, 
  "tests performed", 70.37, 1.4862927*^7, 42.729, 19.6, 2.822, 1.882, 
  1899.775, 21.4, 307.846, 1.82, 1.6, 30.7, 36.791, 1.7, 61.49}, 
 {"ZWE", "Africa", "Zimbabwe", "2020-06-11", 320., 6., 4., 0., 21.53, 0.404, 
  0.269, 0., 23072., 267., 1.552, 0.018, 381., 0.026, "tests performed", 
  70.37, 1.4862927*^7, 42.729, 19.6, 2.822, 1.882, 1899.775, 21.4, 307.846, 
  1.82, 1.6, 30.7, 36.791, 1.7, 61.49}, {"ZWE", "Africa", "Zimbabwe", 
  "2020-06-12", 332., 12., 4., 0., 22.337, 0.807, 0.269, 0., 23537., 465., 
  1.584, 0.031, 362., 0.024, "tests performed", 70.37, 1.4862927*^7, 42.729, 
  19.6, 2.822, 1.882, 1899.775, 21.4, 307.846, 1.82, 1.6, 30.7, 36.791, 1.7, 
  61.49}, {"ZWE", "Africa", "Zimbabwe", "2020-06-13", 343., 11., 4., 0., 
  23.078, 0.74, 0.269, 0., 24010., 473., 1.615, 0.032, 379., 0.025, 
  "tests performed", 70.37, 1.4862927*^7, 42.729, 19.6, 2.822, 1.882, 
  1899.775, 21.4, 307.846, 1.82, 1.6, 30.7, 36.791, 1.7, 61.49}, 
 {"ZWE", "Africa", "Zimbabwe", "2020-06-14", 356., 13., 4., 0., 23.952, 
  0.875, 0.269, 0., 24106., 96., 1.622, 0.006, 371., 0.025, 
  "tests performed", 70.37, 1.4862927*^7, 42.729, 19.6, 2.822, 1.882, 
  1899.775, 21.4, 307.846, 1.82, 1.6, 30.7, 36.791, 1.7, 61.49}, 
 {"ZWE", "Africa", "Zimbabwe", "2020-06-15", 383., 27., 4., 0., 25.769, 
  1.817, 0.269, 0., 24613., 507., 1.656, 0.034, 387., 0.026, 
  "tests performed", 70.37, 1.4862927*^7, 42.729, 19.6, 2.822, 1.882, 
  1899.775, 21.4, 307.846, 1.82, 1.6, 30.7, 36.791, 1.7, 61.49}, 
 {"ZWE", "Africa", "Zimbabwe", "2020-06-16", 387., 4., 4., 0., 26.038, 0.269, 
  0.269, 0., 24864., 251., 1.673, 0.017, 373., 0.025, "tests performed", 
  70.37, 1.4862927*^7, 42.729, 19.6, 2.822, 1.882, 1899.775, 21.4, 307.846, 
  1.82, 1.6, 30.7, 36.791, 1.7, 61.49}, {"ZWE", "Africa", "Zimbabwe", 
  "2020-06-17", 394., 7., 4., 0., 26.509, 0.471, 0.269, 0., 25291., 427., 
  1.702, 0.029, 355., 0.024, "tests performed", 70.37, 1.4862927*^7, 42.729, 
  19.6, 2.822, 1.882, 1899.775, 21.4, 307.846, 1.82, 1.6, 30.7, 36.791, 1.7, 
  61.49}, {"ZWE", "Africa", "Zimbabwe", "2020-06-18", 401., 7., 4., 0., 
  26.98, 0.471, 0.269, 0., 25815., 524., 1.737, 0.035, 392., 0.026, 
  "tests performed", 70.37, 1.4862927*^7, 42.729, 19.6, 2.822, 1.882, 
  1899.775, 21.4, 307.846, 1.82, 1.6, 30.7, 36.791, 1.7, 61.49}, 
 {"ZWE", "Africa", "Zimbabwe", "2020-06-19", 463., 62., 4., 0., 31.151, 
  4.171, 0.269, 0., 26117., 302., 1.757, 0.02, 369., 0.025, 
  "tests performed", 70.37, 1.4862927*^7, 42.729, 19.6, 2.822, 1.882, 
  1899.775, 21.4, 307.846, 1.82, 1.6, 30.7, 36.791, 1.7, 61.49}, 
 {"ZWE", "Africa", "Zimbabwe", "2020-06-20", 479., 16., 4., 0., 32.228, 
  1.077, 0.269, 0., 26451., 334., 1.78, 0.022, 349., 0.023, 
  "tests performed", 70.37, 1.4862927*^7, 42.729, 19.6, 2.822, 1.882, 
  1899.775, 21.4, 307.846, 1.82, 1.6, 30.7, 36.791, 1.7, 61.49}, 
 {"ZWE", "Africa", "Zimbabwe", "2020-06-21", 486., 7., 6., 2., 32.699, 0.471, 
  0.404, 0.135, 26857., 406., 1.807, 0.027, 393., 0.026, "tests performed", 
  70.37, 1.4862927*^7, 42.729, 19.6, 2.822, 1.882, 1899.775, 21.4, 307.846, 
  1.82, 1.6, 30.7, 36.791, 1.7, 61.49}, {"ZWE", "Africa", "Zimbabwe", 
  "2020-06-22", 489., 3., 6., 0., 32.901, 0.202, 0.404, 0., 27221., 364., 
  1.831, 0.024, 373., 0.025, "tests performed", 70.37, 1.4862927*^7, 42.729, 
  19.6, 2.822, 1.882, 1899.775, 21.4, 307.846, 1.82, 1.6, 30.7, 36.791, 1.7, 
  61.49}, {"ZWE", "Africa", "Zimbabwe", "2020-06-23", 512., 23., 6., 0., 
  34.448, 1.547, 0.404, 0., 27599., 378., 1.857, 0.025, 391., 0.026, 
  "tests performed", 70.37, 1.4862927*^7, 42.729, 19.6, 2.822, 1.882, 
  1899.775, 21.4, 307.846, 1.82, 1.6, 30.7, 36.791, 1.7, 61.49}, 
 {"ZWE", "Africa", "Zimbabwe", "2020-06-24", 525., 13., 6., 0., 35.323, 
  0.875, 0.404, 0., 28253., 654., 1.901, 0.044, 423., 0.028, 
  "tests performed", 70.37, 1.4862927*^7, 42.729, 19.6, 2.822, 1.882, 
  1899.775, 21.4, 307.846, 1.82, 1.6, 30.7, 36.791, 1.7, 61.49}, 
 {"ZWE", "Africa", "Zimbabwe", "2020-06-25", 530., 5., 6., 0., 35.659, 0.336, 
  0.404, 0., 28688., 435., 1.93, 0.029, 410., 0.028, "tests performed", 
  70.37, 1.4862927*^7, 42.729, 19.6, 2.822, 1.882, 1899.775, 21.4, 307.846, 
  1.82, 1.6, 30.7, 36.791, 1.7, 61.49}, {"ZWE", "Africa", "Zimbabwe", 
  "2020-06-26", 551., 21., 6., 0., 37.072, 1.413, 0.404, 0., 29177., 489., 
  1.963, 0.033, 437., 0.029, "tests performed", 70.37, 1.4862927*^7, 42.729, 
  19.6, 2.822, 1.882, 1899.775, 21.4, 307.846, 1.82, 1.6, 30.7, 36.791, 1.7, 
  61.49}, {"ZWE", "Africa", "Zimbabwe", "2020-06-27", 561., 10., 6., 0., 
  37.745, 0.673, 0.404, 0., 29641., 464., 1.994, 0.031, 456., 0.031, 
  "tests performed", 70.37, 1.4862927*^7, 42.729, 19.6, 2.822, 1.882, 
  1899.775, 21.4, 307.846, 1.82, 1.6, 30.7, 36.791, 1.7, 61.49}, 
 {"ZWE", "Africa", "Zimbabwe", "2020-06-28", 567., 6., 6., 0., 38.149, 0.404, 
  0.404, 0., 30099., 458., 2.025, 0.031, 463., 0.031, "tests performed", 
  70.37, 1.4862927*^7, 42.729, 19.6, 2.822, 1.882, 1899.775, 21.4, 307.846, 
  1.82, 1.6, 30.7, 36.791, 1.7, 61.49}, {"ZWE", "Africa", "Zimbabwe", 
  "2020-06-29", 567., 0., 6., 0., 38.149, 0., 0.404, 0., 30371., 272., 2.043, 
  0.018, 450., 0.03, "tests performed", 70.37, 1.4862927*^7, 42.729, 19.6, 
  2.822, 1.882, 1899.775, 21.4, 307.846, 1.82, 1.6, 30.7, 36.791, 1.7, 
  61.49}, {"ZWE", "Africa", "Zimbabwe", "2020-06-30", 574., 7., 7., 1., 
  38.62, 0.471, 0.471, 0.067, 30711., 340., 2.066, 0.023, 445., 0.03, 
  "tests performed", 70.37, 1.4862927*^7, 42.729, 19.6, 2.822, 1.882, 
  1899.775, 21.4, 307.846, 1.82, 1.6, 30.7, 36.791, 1.7, 61.49}, 
 {"ZWE", "Africa", "Zimbabwe", "2020-07-01", 591., 17., 7., 0., 39.763, 
  1.144, 0.471, 0., 31091., 380., 2.092, 0.026, 405., 0.027, 
  "tests performed", 70.37, 1.4862927*^7, 42.729, 19.6, 2.822, 1.882, 
  1899.775, 21.4, 307.846, 1.82, 1.6, 30.7, 36.791, 1.7, 61.49}, 
 {"ZWE", "Africa", "Zimbabwe", "2020-07-02", 605., 14., 7., 0., 40.705, 
  0.942, 0.471, 0., 31613., 522., 2.127, 0.035, 418., 0.028, 
  "tests performed", 70.37, 1.4862927*^7, 42.729, 19.6, 2.822, 1.882, 
  1899.775, 21.4, 307.846, 1.82, 1.6, 30.7, 36.791, 1.7, 61.49}, 
 {"ZWE", "Africa", "Zimbabwe", "2020-07-03", 617., 12., 7., 0., 41.513, 
  0.807, 0.471, 0., 32112., 499., 2.161, 0.034, 419., 0.028, 
  "tests performed", 70.37, 1.4862927*^7, 42.729, 19.6, 2.822, 1.882, 
  1899.775, 21.4, 307.846, 1.82, 1.6, 30.7, 36.791, 1.7, 61.49}, 
 {"ZWE", "Africa", "Zimbabwe", "2020-07-04", 625., 8., 7., 0., 42.051, 0.538, 
  0.471, 0., 32845., 733., 2.21, 0.049, 458., 0.031, "tests performed", 
  70.37, 1.4862927*^7, 42.729, 19.6, 2.822, 1.882, 1899.775, 21.4, 307.846, 
  1.82, 1.6, 30.7, 36.791, 1.7, 61.49}, {"ZWE", "Africa", "Zimbabwe", 
  "2020-07-05", 698., 73., 8., 1., 46.962, 4.912, 0.538, 0.067, 33256., 411., 
  2.238, 0.028, 451., 0.03, "tests performed", 70.37, 1.4862927*^7, 42.729, 
  19.6, 2.822, 1.882, 1899.775, 21.4, 307.846, 1.82, 1.6, 30.7, 36.791, 1.7, 
  61.49}, {"ZWE", "Africa", "Zimbabwe", "2020-07-06", 716., 18., 8., 0., 
  48.174, 1.211, 0.538, 0., "", "", "", "", "", "", "", 70.37, 1.4862927*^7, 
  42.729, 19.6, 2.822, 1.882, 1899.775, 21.4, 307.846, 1.82, 1.6, 30.7, 
  36.791, 1.7, 61.49}, {"ZWE", "Africa", "Zimbabwe", "2020-07-07", 734., 18., 
  9., 1., 49.385, 1.211, 0.606, 0.067, "", "", "", "", "", "", "", 70.37, 
  1.4862927*^7, 42.729, 19.6, 2.822, 1.882, 1899.775, 21.4, 307.846, 1.82, 
  1.6, 30.7, 36.791, 1.7, 61.49}, {"ZWE", "Africa", "Zimbabwe", "2020-07-08", 
  787., 53., 9., 0., 52.951, 3.566, 0.606, 0., "", "", "", "", "", "", "", 
  "", 1.4862927*^7, 42.729, 19.6, 2.822, 1.882, 1899.775, 21.4, 307.846, 
  1.82, 1.6, 30.7, 36.791, 1.7, 61.49}, {"OWID_WRL", "", "World", 
  "2019-12-31", 27., 27., 0., 0., 0.003, 0.003, 0., 0., "", "", "", "", "", 
  "", "", "", 7.794798729*^9, 58.045, 30.9, 8.696, 5.355, 15469.207, 10., 
  233.07, 8.51, 6.434, 34.635, 60.13, 2.705, 72.58}, 
 {"OWID_WRL", "", "World", "2020-01-01", 27., 0., 0., 0., 0.003, 0., 0., 0., 
  "", "", "", "", "", "", "", "", 7.794798729*^9, 58.045, 30.9, 8.696, 5.355, 
  15469.207, 10., 233.07, 8.51, 6.434, 34.635, 60.13, 2.705, 72.58}, 
 {"OWID_WRL", "", "World", "2020-01-02", 27., 0., 0., 0., 0.003, 0., 0., 0., 
  "", "", "", "", "", "", "", "", 7.794798729*^9, 58.045, 30.9, 8.696, 5.355, 
  15469.207, 10., 233.07, 8.51, 6.434, 34.635, 60.13, 2.705, 72.58}, 
 {"OWID_WRL", "", "World", "2020-01-03", 44., 17., 0., 0., 0.006, 0.002, 0., 
  0., "", "", "", "", "", "", "", "", 7.794798729*^9, 58.045, 30.9, 8.696, 
  5.355, 15469.207, 10., 233.07, 8.51, 6.434, 34.635, 60.13, 2.705, 72.58}, 
 {"OWID_WRL", "", "World", "2020-01-04", 44., 0., 0., 0., 0.006, 0., 0., 0., 
  "", "", "", "", "", "", "", "", 7.794798729*^9, 58.045, 30.9, 8.696, 5.355, 
  15469.207, 10., 233.07, 8.51, 6.434, 34.635, 60.13, 2.705, 72.58}, 
 {"OWID_WRL", "", "World", "2020-01-05", 59., 15., 0., 0., 0.008, 0.002, 0., 
  0., "", "", "", "", "", "", "", "", 7.794798729*^9, 58.045, 30.9, 8.696, 
  5.355, 15469.207, 10., 233.07, 8.51, 6.434, 34.635, 60.13, 2.705, 72.58}, 
 {"OWID_WRL", "", "World", "2020-01-06", 59., 0., 0., 0., 0.008, 0., 0., 0., 
  "", "", "", "", "", "", "", "", 7.794798729*^9, 58.045, 30.9, 8.696, 5.355, 
  15469.207, 10., 233.07, 8.51, 6.434, 34.635, 60.13, 2.705, 72.58}, 
 {"OWID_WRL", "", "World", "2020-01-07", 59., 0., 0., 0., 0.008, 0., 0., 0., 
  "", "", "", "", "", "", "", "", 7.794798729*^9, 58.045, 30.9, 8.696, 5.355, 
  15469.207, 10., 233.07, 8.51, 6.434, 34.635, 60.13, 2.705, 72.58}, 
 {"OWID_WRL", "", "World", "2020-01-08", 59., 0., 0., 0., 0.008, 0., 0., 0., 
  "", "", "", "", "", "", "", "", 7.794798729*^9, 58.045, 30.9, 8.696, 5.355, 
  15469.207, 10., 233.07, 8.51, 6.434, 34.635, 60.13, 2.705, 72.58}, 
 {"OWID_WRL", "", "World", "2020-01-09", 59., 0., 0., 0., 0.008, 0., 0., 0., 
  "", "", "", "", "", "", "", "", 7.794798729*^9, 58.045, 30.9, 8.696, 5.355, 
  15469.207, 10., 233.07, 8.51, 6.434, 34.635, 60.13, 2.705, 72.58}, 
 {"OWID_WRL", "", "World", "2020-01-10", 59., 0., 0., 0., 0.008, 0., 0., 0., 
  "", "", "", "", "", "", "", "", 7.794798729*^9, 58.045, 30.9, 8.696, 5.355, 
  15469.207, 10., 233.07, 8.51, 6.434, 34.635, 60.13, 2.705, 72.58}, 
 {"OWID_WRL", "", "World", "2020-01-11", 59., 0., 1., 1., 0.008, 0., 0., 0., 
  "", "", "", "", "", "", "", "", 7.794798729*^9, 58.045, 30.9, 8.696, 5.355, 
  15469.207, 10., 233.07, 8.51, 6.434, 34.635, 60.13, 2.705, 72.58}, 
 {"OWID_WRL", "", "World", "2020-01-12", 59., 0., 1., 0., 0.008, 0., 0., 0., 
  "", "", "", "", "", "", "", "", 7.794798729*^9, 58.045, 30.9, 8.696, 5.355, 
  15469.207, 10., 233.07, 8.51, 6.434, 34.635, 60.13, 2.705, 72.58}, 
 {"OWID_WRL", "", "World", "2020-01-13", 60., 1., 1., 0., 0.008, 0., 0., 0., 
  "", "", "", "", "", "", "", "", 7.794798729*^9, 58.045, 30.9, 8.696, 5.355, 
  15469.207, 10., 233.07, 8.51, 6.434, 34.635, 60.13, 2.705, 72.58}, 
 {"OWID_WRL", "", "World", "2020-01-14", 60., 0., 1., 0., 0.008, 0., 0., 0., 
  "", "", "", "", "", "", "", "", 7.794798729*^9, 58.045, 30.9, 8.696, 5.355, 
  15469.207, 10., 233.07, 8.51, 6.434, 34.635, 60.13, 2.705, 72.58}, 
 {"OWID_WRL", "", "World", "2020-01-15", 61., 1., 2., 1., 0.008, 0., 0., 0., 
  "", "", "", "", "", "", "", "", 7.794798729*^9, 58.045, 30.9, 8.696, 5.355, 
  15469.207, 10., 233.07, 8.51, 6.434, 34.635, 60.13, 2.705, 72.58}, 
 {"OWID_WRL", "", "World", "2020-01-16", 61., 0., 2., 0., 0.008, 0., 0., 0., 
  "", "", "", "", "", "", "", "", 7.794798729*^9, 58.045, 30.9, 8.696, 5.355, 
  15469.207, 10., 233.07, 8.51, 6.434, 34.635, 60.13, 2.705, 72.58}, 
 {"OWID_WRL", "", "World", "2020-01-17", 66., 5., 2., 0., 0.008, 0.001, 0., 
  0., "", "", "", "", "", "", "", "", 7.794798729*^9, 58.045, 30.9, 8.696, 
  5.355, 15469.207, 10., 233.07, 8.51, 6.434, 34.635, 60.13, 2.705, 72.58}, 
 {"OWID_WRL", "", "World", "2020-01-18", 83., 17., 2., 0., 0.011, 0.002, 0., 
  0., "", "", "", "", "", "", "", "", 7.794798729*^9, 58.045, 30.9, 8.696, 
  5.355, 15469.207, 10., 233.07, 8.51, 6.434, 34.635, 60.13, 2.705, 72.58}, 
 {"OWID_WRL", "", "World", "2020-01-19", 219., 136., 3., 1., 0.028, 0.017, 
  0., 0., "", "", "", "", "", "", "", "", 7.794798729*^9, 58.045, 30.9, 
  8.696, 5.355, 15469.207, 10., 233.07, 8.51, 6.434, 34.635, 60.13, 2.705, 
  72.58}, {"OWID_WRL", "", "World", "2020-01-20", 239., 20., 3., 0., 0.031, 
  0.003, 0., 0., "", "", "", "", "", "", "", "", 7.794798729*^9, 58.045, 
  30.9, 8.696, 5.355, 15469.207, 10., 233.07, 8.51, 6.434, 34.635, 60.13, 
  2.705, 72.58}, {"OWID_WRL", "", "World", "2020-01-21", 392., 153., 6., 3., 
  0.05, 0.02, 0.001, 0., "", "", "", "", "", "", "", "", 7.794798729*^9, 
  58.045, 30.9, 8.696, 5.355, 15469.207, 10., 233.07, 8.51, 6.434, 34.635, 
  60.13, 2.705, 72.58}, {"OWID_WRL", "", "World", "2020-01-22", 534., 142., 
  17., 11., 0.069, 0.018, 0.002, 0.001, "", "", "", "", "", "", "", "", 
  7.794798729*^9, 58.045, 30.9, 8.696, 5.355, 15469.207, 10., 233.07, 8.51, 
  6.434, 34.635, 60.13, 2.705, 72.58}, {"OWID_WRL", "", "World", 
  "2020-01-23", 631., 97., 17., 0., 0.081, 0.012, 0.002, 0., "", "", "", "", 
  "", "", "", "", 7.794798729*^9, 58.045, 30.9, 8.696, 5.355, 15469.207, 10., 
  233.07, 8.51, 6.434, 34.635, 60.13, 2.705, 72.58}, 
 {"OWID_WRL", "", "World", "2020-01-24", 897., 266., 26., 9., 0.115, 0.034, 
  0.003, 0.001, "", "", "", "", "", "", "", "", 7.794798729*^9, 58.045, 30.9, 
  8.696, 5.355, 15469.207, 10., 233.07, 8.51, 6.434, 34.635, 60.13, 2.705, 
  72.58}, {"OWID_WRL", "", "World", "2020-01-25", 1350., 453., 41., 15., 
  0.173, 0.058, 0.005, 0.002, "", "", "", "", "", "", "", "", 7.794798729*^9, 
  58.045, 30.9, 8.696, 5.355, 15469.207, 10., 233.07, 8.51, 6.434, 34.635, 
  60.13, 2.705, 72.58}, {"OWID_WRL", "", "World", "2020-01-26", 2023., 673., 
  56., 15., 0.26, 0.086, 0.007, 0.002, "", "", "", "", "", "", "", "", 
  7.794798729*^9, 58.045, 30.9, 8.696, 5.355, 15469.207, 10., 233.07, 8.51, 
  6.434, 34.635, 60.13, 2.705, 72.58}, {"OWID_WRL", "", "World", 
  "2020-01-27", 2820., 797., 81., 25., 0.362, 0.102, 0.01, 0.003, "", "", "", 
  "", "", "", "", "", 7.794798729*^9, 58.045, 30.9, 8.696, 5.355, 15469.207, 
  10., 233.07, 8.51, 6.434, 34.635, 60.13, 2.705, 72.58}, 
 {"OWID_WRL", "", "World", "2020-01-28", 4587., 1767., 106., 25., 0.588, 
  0.227, 0.014, 0.003, "", "", "", "", "", "", "", "", 7.794798729*^9, 
  58.045, 30.9, 8.696, 5.355, 15469.207, 10., 233.07, 8.51, 6.434, 34.635, 
  60.13, 2.705, 72.58}, {"OWID_WRL", "", "World", "2020-01-29", 6067., 1480., 
  132., 26., 0.778, 0.19, 0.017, 0.003, "", "", "", "", "", "", "", "", 
  7.794798729*^9, 58.045, 30.9, 8.696, 5.355, 15469.207, 10., 233.07, 8.51, 
  6.434, 34.635, 60.13, 2.705, 72.58}, {"OWID_WRL", "", "World", 
  "2020-01-30", 7823., 1756., 170., 38., 1.004, 0.225, 0.022, 0.005, "", "", 
  "", "", "", "", "", "", 7.794798729*^9, 58.045, 30.9, 8.696, 5.355, 
  15469.207, 10., 233.07, 8.51, 6.434, 34.635, 60.13, 2.705, 72.58}, 
 {"OWID_WRL", "", "World", "2020-01-31", 9826., 2003., 213., 43., 1.261, 
  0.257, 0.027, 0.006, "", "", "", "", "", "", "", "", 7.794798729*^9, 
  58.045, 30.9, 8.696, 5.355, 15469.207, 10., 233.07, 8.51, 6.434, 34.635, 
  60.13, 2.705, 72.58}, {"OWID_WRL", "", "World", "2020-02-01", 11946., 
  2120., 259., 46., 1.533, 0.272, 0.033, 0.006, "", "", "", "", "", "", "", 
  "", 7.794798729*^9, 58.045, 30.9, 8.696, 5.355, 15469.207, 10., 233.07, 
  8.51, 6.434, 34.635, 60.13, 2.705, 72.58}, {"OWID_WRL", "", "World", 
  "2020-02-02", 14554., 2608., 305., 46., 1.867, 0.335, 0.039, 0.006, "", "", 
  "", "", "", "", "", "", 7.794798729*^9, 58.045, 30.9, 8.696, 5.355, 
  15469.207, 10., 233.07, 8.51, 6.434, 34.635, 60.13, 2.705, 72.58}, 
 {"OWID_WRL", "", "World", "2020-02-03", 17372., 2818., 362., 57., 2.229, 
  0.362, 0.046, 0.007, "", "", "", "", "", "", "", "", 7.794798729*^9, 
  58.045, 30.9, 8.696, 5.355, 15469.207, 10., 233.07, 8.51, 6.434, 34.635, 
  60.13, 2.705, 72.58}, {"OWID_WRL", "", "World", "2020-02-04", 20615., 
  3243., 427., 65., 2.645, 0.416, 0.055, 0.008, "", "", "", "", "", "", "", 
  "", 7.794798729*^9, 58.045, 30.9, 8.696, 5.355, 15469.207, 10., 233.07, 
  8.51, 6.434, 34.635, 60.13, 2.705, 72.58}, {"OWID_WRL", "", "World", 
  "2020-02-05", 24522., 3907., 493., 66., 3.146, 0.501, 0.063, 0.008, "", "", 
  "", "", "", "", "", "", 7.794798729*^9, 58.045, 30.9, 8.696, 5.355, 
  15469.207, 10., 233.07, 8.51, 6.434, 34.635, 60.13, 2.705, 72.58}, 
 {"OWID_WRL", "", "World", "2020-02-06", 28273., 3751., 565., 72., 3.627, 
  0.481, 0.072, 0.009, "", "", "", "", "", "", "", "", 7.794798729*^9, 
  58.045, 30.9, 8.696, 5.355, 15469.207, 10., 233.07, 8.51, 6.434, 34.635, 
  60.13, 2.705, 72.58}, {"OWID_WRL", "", "World", "2020-02-07", 31491., 
  3218., 638., 73., 4.04, 0.413, 0.082, 0.009, "", "", "", "", "", "", "", 
  "", 7.794798729*^9, 58.045, 30.9, 8.696, 5.355, 15469.207, 10., 233.07, 
  8.51, 6.434, 34.635, 60.13, 2.705, 72.58}, {"OWID_WRL", "", "World", 
  "2020-02-08", 34933., 3442., 724., 86., 4.482, 0.442, 0.093, 0.011, "", "", 
  "", "", "", "", "", "", 7.794798729*^9, 58.045, 30.9, 8.696, 5.355, 
  15469.207, 10., 233.07, 8.51, 6.434, 34.635, 60.13, 2.705, 72.58}, 
 {"OWID_WRL", "", "World", "2020-02-09", 37552., 2619., 813., 89., 4.818, 
  0.336, 0.104, 0.011, "", "", "", "", "", "", "", "", 7.794798729*^9, 
  58.045, 30.9, 8.696, 5.355, 15469.207, 10., 233.07, 8.51, 6.434, 34.635, 
  60.13, 2.705, 72.58}, {"OWID_WRL", "", "World", "2020-02-10", 40540., 
  2988., 910., 97., 5.201, 0.383, 0.117, 0.012, "", "", "", "", "", "", "", 
  "", 7.794798729*^9, 58.045, 30.9, 8.696, 5.355, 15469.207, 10., 233.07, 
  8.51, 6.434, 34.635, 60.13, 2.705, 72.58}, {"OWID_WRL", "", "World", 
  "2020-02-11", 43105., 2565., 1018., 108., 5.53, 0.329, 0.131, 0.014, "", 
  "", "", "", "", "", "", "", 7.794798729*^9, 58.045, 30.9, 8.696, 5.355, 
  15469.207, 10., 233.07, 8.51, 6.434, 34.635, 60.13, 2.705, 72.58}, 
 {"OWID_WRL", "", "World", "2020-02-12", 45177., 2072., 1115., 97., 5.796, 
  0.266, 0.143, 0.012, "", "", "", "", "", "", "", "", 7.794798729*^9, 
  58.045, 30.9, 8.696, 5.355, 15469.207, 10., 233.07, 8.51, 6.434, 34.635, 
  60.13, 2.705, 72.58}, {"OWID_WRL", "", "World", "2020-02-13", 60328., 
  15151., 1370., 255., 7.74, 1.944, 0.176, 0.033, "", "", "", "", "", "", "", 
  "", 7.794798729*^9, 58.045, 30.9, 8.696, 5.355, 15469.207, 10., 233.07, 
  8.51, 6.434, 34.635, 60.13, 2.705, 72.58}, {"OWID_WRL", "", "World", 
  "2020-02-14", 64543., 4215., 1383., 13., 8.28, 0.541, 0.177, 0.002, "", "", 
  "", "", "", "", "", "", 7.794798729*^9, 58.045, 30.9, 8.696, 5.355, 
  15469.207, 10., 233.07, 8.51, 6.434, 34.635, 60.13, 2.705, 72.58}, 
 {"OWID_WRL", "", "World", "2020-02-15", 67103., 2560., 1527., 144., 8.609, 
  0.328, 0.196, 0.018, "", "", "", "", "", "", "", "", 7.794798729*^9, 
  58.045, 30.9, 8.696, 5.355, 15469.207, 10., 233.07, 8.51, 6.434, 34.635, 
  60.13, 2.705, 72.58}, {"OWID_WRL", "", "World", "2020-02-16", 69265., 
  2162., 1669., 142., 8.886, 0.277, 0.214, 0.018, "", "", "", "", "", "", "", 
  "", 7.794798729*^9, 58.045, 30.9, 8.696, 5.355, 15469.207, 10., 233.07, 
  8.51, 6.434, 34.635, 60.13, 2.705, 72.58}, {"OWID_WRL", "", "World", 
  "2020-02-17", 71332., 2067., 1775., 106., 9.151, 0.265, 0.228, 0.014, "", 
  "", "", "", "", "", "", "", 7.794798729*^9, 58.045, 30.9, 8.696, 5.355, 
  15469.207, 10., 233.07, 8.51, 6.434, 34.635, 60.13, 2.705, 72.58}, 
 {"OWID_WRL", "", "World", "2020-02-18", 73327., 1995., 1873., 98., 9.407, 
  0.256, 0.24, 0.013, "", "", "", "", "", "", "", "", 7.794798729*^9, 58.045, 
  30.9, 8.696, 5.355, 15469.207, 10., 233.07, 8.51, 6.434, 34.635, 60.13, 
  2.705, 72.58}, {"OWID_WRL", "", "World", "2020-02-19", 75191., 1864., 
  2012., 139., 9.646, 0.239, 0.258, 0.018, "", "", "", "", "", "", "", "", 
  7.794798729*^9, 58.045, 30.9, 8.696, 5.355, 15469.207, 10., 233.07, 8.51, 
  6.434, 34.635, 60.13, 2.705, 72.58}, {"OWID_WRL", "", "World", 
  "2020-02-20", 75723., 532., 2128., 116., 9.715, 0.068, 0.273, 0.015, "", 
  "", "", "", "", "", "", "", 7.794798729*^9, 58.045, 30.9, 8.696, 5.355, 
  15469.207, 10., 233.07, 8.51, 6.434, 34.635, 60.13, 2.705, 72.58}, 
 {"OWID_WRL", "", "World", "2020-02-21", 76719., 996., 2247., 119., 9.842, 
  0.128, 0.288, 0.015, "", "", "", "", "", "", "", "", 7.794798729*^9, 
  58.045, 30.9, 8.696, 5.355, 15469.207, 10., 233.07, 8.51, 6.434, 34.635, 
  60.13, 2.705, 72.58}, {"OWID_WRL", "", "World", "2020-02-22", 77804., 
  1085., 2359., 112., 9.982, 0.139, 0.303, 0.014, "", "", "", "", "", "", "", 
  "", 7.794798729*^9, 58.045, 30.9, 8.696, 5.355, 15469.207, 10., 233.07, 
  8.51, 6.434, 34.635, 60.13, 2.705, 72.58}, {"OWID_WRL", "", "World", 
  "2020-02-23", 78812., 1008., 2463., 104., 10.111, 0.129, 0.316, 0.013, "", 
  "", "", "", "", "", "", "", 7.794798729*^9, 58.045, 30.9, 8.696, 5.355, 
  15469.207, 10., 233.07, 8.51, 6.434, 34.635, 60.13, 2.705, 72.58}, 
 {"OWID_WRL", "", "World", "2020-02-24", 79339., 527., 2619., 156., 10.178, 
  0.068, 0.336, 0.02, "", "", "", "", "", "", "", "", 7.794798729*^9, 58.045, 
  30.9, 8.696, 5.355, 15469.207, 10., 233.07, 8.51, 6.434, 34.635, 60.13, 
  2.705, 72.58}, {"OWID_WRL", "", "World", "2020-02-25", 80132., 793., 2698., 
  79., 10.28, 0.102, 0.346, 0.01, "", "", "", "", "", "", "", "", 
  7.794798729*^9, 58.045, 30.9, 8.696, 5.355, 15469.207, 10., 233.07, 8.51, 
  6.434, 34.635, 60.13, 2.705, 72.58}, {"OWID_WRL", "", "World", 
  "2020-02-26", 80997., 865., 2762., 64., 10.391, 0.111, 0.354, 0.008, "", 
  "", "", "", "", "", "", "", 7.794798729*^9, 58.045, 30.9, 8.696, 5.355, 
  15469.207, 10., 233.07, 8.51, 6.434, 34.635, 60.13, 2.705, 72.58}, 
 {"OWID_WRL", "", "World", "2020-02-27", 82106., 1109., 2800., 38., 10.533, 
  0.142, 0.359, 0.005, "", "", "", "", "", "", "", "", 7.794798729*^9, 
  58.045, 30.9, 8.696, 5.355, 15469.207, 10., 233.07, 8.51, 6.434, 34.635, 
  60.13, 2.705, 72.58}, {"OWID_WRL", "", "World", "2020-02-28", 83375., 
  1269., 2857., 57., 10.696, 0.163, 0.367, 0.007, "", "", "", "", "", "", "", 
  "", 7.794798729*^9, 58.045, 30.9, 8.696, 5.355, 15469.207, 10., 233.07, 
  8.51, 6.434, 34.635, 60.13, 2.705, 72.58}, {"OWID_WRL", "", "World", 
  "2020-02-29", 85223., 1848., 2921., 64., 10.933, 0.237, 0.375, 0.008, "", 
  "", "", "", "", "", "", "", 7.794798729*^9, 58.045, 30.9, 8.696, 5.355, 
  15469.207, 10., 233.07, 8.51, 6.434, 34.635, 60.13, 2.705, 72.58}, 
 {"OWID_WRL", "", "World", "2020-03-01", 87042., 1819., 2979., 58., 11.167, 
  0.233, 0.382, 0.007, "", "", "", "", "", "", "", "", 7.794798729*^9, 
  58.045, 30.9, 8.696, 5.355, 15469.207, 10., 233.07, 8.51, 6.434, 34.635, 
  60.13, 2.705, 72.58}, {"OWID_WRL", "", "World", "2020-03-02", 89136., 
  2094., 3046., 67., 11.435, 0.269, 0.391, 0.009, "", "", "", "", "", "", "", 
  "", 7.794798729*^9, 58.045, 30.9, 8.696, 5.355, 15469.207, 10., 233.07, 
  8.51, 6.434, 34.635, 60.13, 2.705, 72.58}, {"OWID_WRL", "", "World", 
  "2020-03-03", 90969., 1833., 3118., 72., 11.67, 0.235, 0.4, 0.009, "", "", 
  "", "", "", "", "", "", 7.794798729*^9, 58.045, 30.9, 8.696, 5.355, 
  15469.207, 10., 233.07, 8.51, 6.434, 34.635, 60.13, 2.705, 72.58}, 
 {"OWID_WRL", "", "World", "2020-03-04", 93250., 2281., 3202., 84., 11.963, 
  0.293, 0.411, 0.011, "", "", "", "", "", "", "", "", 7.794798729*^9, 
  58.045, 30.9, 8.696, 5.355, 15469.207, 10., 233.07, 8.51, 6.434, 34.635, 
  60.13, 2.705, 72.58}, {"OWID_WRL", "", "World", "2020-03-05", 95566., 
  2316., 3282., 80., 12.26, 0.297, 0.421, 0.01, "", "", "", "", "", "", "", 
  "", 7.794798729*^9, 58.045, 30.9, 8.696, 5.355, 15469.207, 10., 233.07, 
  8.51, 6.434, 34.635, 60.13, 2.705, 72.58}, {"OWID_WRL", "", "World", 
  "2020-03-06", 98599., 3033., 3384., 102., 12.649, 0.389, 0.434, 0.013, "", 
  "", "", "", "", "", "", "", 7.794798729*^9, 58.045, 30.9, 8.696, 5.355, 
  15469.207, 10., 233.07, 8.51, 6.434, 34.635, 60.13, 2.705, 72.58}, 
 {"OWID_WRL", "", "World", "2020-03-07", 102734., 4135., 3488., 104., 13.18, 
  0.53, 0.447, 0.013, "", "", "", "", "", "", "", "", 7.794798729*^9, 58.045, 
  30.9, 8.696, 5.355, 15469.207, 10., 233.07, 8.51, 6.434, 34.635, 60.13, 
  2.705, 72.58}, {"OWID_WRL", "", "World", "2020-03-08", 106666., 3932., 
  3585., 97., 13.684, 0.504, 0.46, 0.012, "", "", "", "", "", "", "", "", 
  7.794798729*^9, 58.045, 30.9, 8.696, 5.355, 15469.207, 10., 233.07, 8.51, 
  6.434, 34.635, 60.13, 2.705, 72.58}, {"OWID_WRL", "", "World", 
  "2020-03-09", 110844., 4178., 3813., 228., 14.22, 0.536, 0.489, 0.029, "", 
  "", "", "", "", "", "", "", 7.794798729*^9, 58.045, 30.9, 8.696, 5.355, 
  15469.207, 10., 233.07, 8.51, 6.434, 34.635, 60.13, 2.705, 72.58}, 
 {"OWID_WRL", "", "World", "2020-03-10", 115597., 4753., 4022., 209., 14.83, 
  0.61, 0.516, 0.027, "", "", "", "", "", "", "", "", 7.794798729*^9, 58.045, 
  30.9, 8.696, 5.355, 15469.207, 10., 233.07, 8.51, 6.434, 34.635, 60.13, 
  2.705, 72.58}, {"OWID_WRL", "", "World", "2020-03-11", 120587., 4990., 
  4297., 275., 15.47, 0.64, 0.551, 0.035, "", "", "", "", "", "", "", "", 
  7.794798729*^9, 58.045, 30.9, 8.696, 5.355, 15469.207, 10., 233.07, 8.51, 
  6.434, 34.635, 60.13, 2.705, 72.58}, {"OWID_WRL", "", "World", 
  "2020-03-12", 128249., 7662., 4621., 324., 16.453, 0.983, 0.593, 0.042, "", 
  "", "", "", "", "", "", "", 7.794798729*^9, 58.045, 30.9, 8.696, 5.355, 
  15469.207, 10., 233.07, 8.51, 6.434, 34.635, 60.13, 2.705, 72.58}, 
 {"OWID_WRL", "", "World", "2020-03-13", 137435., 9186., 4973., 352., 17.632, 
  1.178, 0.638, 0.045, "", "", "", "", "", "", "", "", 7.794798729*^9, 
  58.045, 30.9, 8.696, 5.355, 15469.207, 10., 233.07, 8.51, 6.434, 34.635, 
  60.13, 2.705, 72.58}, {"OWID_WRL", "", "World", "2020-03-14", 147484., 
  10049., 5417., 444., 18.921, 1.289, 0.695, 0.057, "", "", "", "", "", "", 
  "", "", 7.794798729*^9, 58.045, 30.9, 8.696, 5.355, 15469.207, 10., 233.07, 
  8.51, 6.434, 34.635, 60.13, 2.705, 72.58}, {"OWID_WRL", "", "World", 
  "2020-03-15", 159669., 12185., 5783., 366., 20.484, 1.563, 0.742, 0.047, 
  "", "", "", "", "", "", "", "", 7.794798729*^9, 58.045, 30.9, 8.696, 5.355, 
  15469.207, 10., 233.07, 8.51, 6.434, 34.635, 60.13, 2.705, 72.58}, 
 {"OWID_WRL", "", "World", "2020-03-16", 172055., 12386., 6540., 757., 
  22.073, 1.589, 0.839, 0.097, "", "", "", "", "", "", "", "", 
  7.794798729*^9, 58.045, 30.9, 8.696, 5.355, 15469.207, 10., 233.07, 8.51, 
  6.434, 34.635, 60.13, 2.705, 72.58}, {"OWID_WRL", "", "World", 
  "2020-03-17", 185988., 13933., 7149., 609., 23.861, 1.787, 0.917, 0.078, 
  "", "", "", "", "", "", "", "", 7.794798729*^9, 58.045, 30.9, 8.696, 5.355, 
  15469.207, 10., 233.07, 8.51, 6.434, 34.635, 60.13, 2.705, 72.58}, 
 {"OWID_WRL", "", "World", "2020-03-18", 202703., 16715., 7971., 822., 
  26.005, 2.144, 1.023, 0.105, "", "", "", "", "", "", "", "", 
  7.794798729*^9, 58.045, 30.9, 8.696, 5.355, 15469.207, 10., 233.07, 8.51, 
  6.434, 34.635, 60.13, 2.705, 72.58}, {"OWID_WRL", "", "World", 
  "2020-03-19", 222833., 20130., 8932., 961., 28.587, 2.582, 1.146, 0.123, 
  "", "", "", "", "", "", "", "", 7.794798729*^9, 58.045, 30.9, 8.696, 5.355, 
  15469.207, 10., 233.07, 8.51, 6.434, 34.635, 60.13, 2.705, 72.58}, 
 {"OWID_WRL", "", "World", "2020-03-20", 253559., 30726., 9999., 1067., 
  32.529, 3.942, 1.283, 0.137, "", "", "", "", "", "", "", "", 
  7.794798729*^9, 58.045, 30.9, 8.696, 5.355, 15469.207, 10., 233.07, 8.51, 
  6.434, 34.635, 60.13, 2.705, 72.58}, {"OWID_WRL", "", "World", 
  "2020-03-21", 285113., 31554., 11391., 1392., 36.577, 4.048, 1.461, 0.179, 
  "", "", "", "", "", "", "", "", 7.794798729*^9, 58.045, 30.9, 8.696, 5.355, 
  15469.207, 10., 233.07, 8.51, 6.434, 34.635, 60.13, 2.705, 72.58}, 
 {"OWID_WRL", "", "World", "2020-03-22", 319079., 33966., 13103., 1712., 
  40.935, 4.358, 1.681, 0.22, "", "", "", "", "", "", "", "", 7.794798729*^9, 
  58.045, 30.9, 8.696, 5.355, 15469.207, 10., 233.07, 8.51, 6.434, 34.635, 
  60.13, 2.705, 72.58}, {"OWID_WRL", "", "World", "2020-03-23", 352974., 
  33895., 14813., 1710., 45.283, 4.348, 1.9, 0.219, "", "", "", "", "", "", 
  "", "", 7.794798729*^9, 58.045, 30.9, 8.696, 5.355, 15469.207, 10., 233.07, 
  8.51, 6.434, 34.635, 60.13, 2.705, 72.58}, {"OWID_WRL", "", "World", 
  "2020-03-24", 396854., 43880., 16654., 1841., 50.913, 5.629, 2.137, 0.236, 
  "", "", "", "", "", "", "", "", 7.794798729*^9, 58.045, 30.9, 8.696, 5.355, 
  15469.207, 10., 233.07, 8.51, 6.434, 34.635, 60.13, 2.705, 72.58}, 
 {"OWID_WRL", "", "World", "2020-03-25", 438409., 41555., 18981., 2327., 
  56.244, 5.331, 2.435, 0.299, "", "", "", "", "", "", "", "", 
  7.794798729*^9, 58.045, 30.9, 8.696, 5.355, 15469.207, 10., 233.07, 8.51, 
  6.434, 34.635, 60.13, 2.705, 72.58}, {"OWID_WRL", "", "World", 
  "2020-03-26", 491164., 52755., 21599., 2618., 63.012, 6.768, 2.771, 0.336, 
  "", "", "", "", "", "", "", "", 7.794798729*^9, 58.045, 30.9, 8.696, 5.355, 
  15469.207, 10., 233.07, 8.51, 6.434, 34.635, 60.13, 2.705, 72.58}, 
 {"OWID_WRL", "", "World", "2020-03-27", 551586., 60422., 24430., 2831., 
  70.763, 7.752, 3.134, 0.363, "", "", "", "", "", "", "", "", 
  7.794798729*^9, 58.045, 30.9, 8.696, 5.355, 15469.207, 10., 233.07, 8.51, 
  6.434, 34.635, 60.13, 2.705, 72.58}, {"OWID_WRL", "", "World", 
  "2020-03-28", 616390., 64804., 27917., 3487., 79.077, 8.314, 3.581, 0.447, 
  "", "", "", "", "", "", "", "", 7.794798729*^9, 58.045, 30.9, 8.696, 5.355, 
  15469.207, 10., 233.07, 8.51, 6.434, 34.635, 60.13, 2.705, 72.58}, 
 {"OWID_WRL", "", "World", "2020-03-29", 678650., 62260., 31485., 3568., 
  87.064, 7.987, 4.039, 0.458, "", "", "", "", "", "", "", "", 
  7.794798729*^9, 58.045, 30.9, 8.696, 5.355, 15469.207, 10., 233.07, 8.51, 
  6.434, 34.635, 60.13, 2.705, 72.58}, {"OWID_WRL", "", "World", 
  "2020-03-30", 735441., 56791., 34706., 3221., 94.35, 7.286, 4.452, 0.413, 
  "", "", "", "", "", "", "", "", 7.794798729*^9, 58.045, 30.9, 8.696, 5.355, 
  15469.207, 10., 233.07, 8.51, 6.434, 34.635, 60.13, 2.705, 72.58}, 
 {"OWID_WRL", "", "World", "2020-03-31", 799674., 64233., 38705., 3999., 
  102.591, 8.24, 4.965, 0.513, "", "", "", "", "", "", "", "", 
  7.794798729*^9, 58.045, 30.9, 8.696, 5.355, 15469.207, 10., 233.07, 8.51, 
  6.434, 34.635, 60.13, 2.705, 72.58}, {"OWID_WRL", "", "World", 
  "2020-04-01", 873079., 73405., 43391., 4686., 112.008, 9.417, 5.567, 0.601, 
  "", "", "", "", "", "", "", "", 7.794798729*^9, 58.045, 30.9, 8.696, 5.355, 
  15469.207, 10., 233.07, 8.51, 6.434, 34.635, 60.13, 2.705, 72.58}, 
 {"OWID_WRL", "", "World", "2020-04-02", 950163., 77084., 48385., 4994., 
  121.897, 9.889, 6.207, 0.641, "", "", "", "", "", "", "", "", 
  7.794798729*^9, 58.045, 30.9, 8.696, 5.355, 15469.207, 10., 233.07, 8.51, 
  6.434, 34.635, 60.13, 2.705, 72.58}, {"OWID_WRL", "", "World", 
  "2020-04-03", 1.026976*^6, 76813., 53389., 5004., 131.751, 9.854, 6.849, 
  0.642, "", "", "", "", "", "", "", "", 7.794798729*^9, 58.045, 30.9, 8.696, 
  5.355, 15469.207, 10., 233.07, 8.51, 6.434, 34.635, 60.13, 2.705, 72.58}, 
 {"OWID_WRL", "", "World", "2020-04-04", 1.108201*^6, 81225., 60161., 6772., 
  142.172, 10.42, 7.718, 0.869, "", "", "", "", "", "", "", "", 
  7.794798729*^9, 58.045, 30.9, 8.696, 5.355, 15469.207, 10., 233.07, 8.51, 
  6.434, 34.635, 60.13, 2.705, 72.58}, {"OWID_WRL", "", "World", 
  "2020-04-05", 1.192459*^6, 84258., 66399., 6238., 152.981, 10.81, 8.518, 
  0.8, "", "", "", "", "", "", "", "", 7.794798729*^9, 58.045, 30.9, 8.696, 
  5.355, 15469.207, 10., 233.07, 8.51, 6.434, 34.635, 60.13, 2.705, 72.58}, 
 {"OWID_WRL", "", "World", "2020-04-06", 1.260801*^6, 68342., 71183., 4784., 
  161.749, 8.768, 9.132, 0.614, "", "", "", "", "", "", "", "", 
  7.794798729*^9, 58.045, 30.9, 8.696, 5.355, 15469.207, 10., 233.07, 8.51, 
  6.434, 34.635, 60.13, 2.705, 72.58}, {"OWID_WRL", "", "World", 
  "2020-04-07", 1.333956*^6, 73155., 76567., 5384., 171.134, 9.385, 9.823, 
  0.691, "", "", "", "", "", "", "", "", 7.794798729*^9, 58.045, 30.9, 8.696, 
  5.355, 15469.207, 10., 233.07, 8.51, 6.434, 34.635, 60.13, 2.705, 72.58}, 
 {"OWID_WRL", "", "World", "2020-04-08", 1.409046*^6, 75090., 84144., 7577., 
  180.767, 9.633, 10.795, 0.972, "", "", "", "", "", "", "", "", 
  7.794798729*^9, 58.045, 30.9, 8.696, 5.355, 15469.207, 10., 233.07, 8.51, 
  6.434, 34.635, 60.13, 2.705, 72.58}, {"OWID_WRL", "", "World", 
  "2020-04-09", 1.493917*^6, 84871., 90647., 6503., 191.656, 10.888, 11.629, 
  0.834, "", "", "", "", "", "", "", "", 7.794798729*^9, 58.045, 30.9, 8.696, 
  5.355, 15469.207, 10., 233.07, 8.51, 6.434, 34.635, 60.13, 2.705, 72.58}, 
 {"OWID_WRL", "", "World", "2020-04-10", 1.580326*^6, 86409., 98126., 7479., 
  202.741, 11.085, 12.589, 0.959, "", "", "", "", "", "", "", "", 
  7.794798729*^9, 58.045, 30.9, 8.696, 5.355, 15469.207, 10., 233.07, 8.51, 
  6.434, 34.635, 60.13, 2.705, 72.58}, {"OWID_WRL", "", "World", 
  "2020-04-11", 1.670281*^6, 89955., 105139., 7013., 214.281, 11.54, 13.488, 
  0.9, "", "", "", "", "", "", "", "", 7.794798729*^9, 58.045, 30.9, 8.696, 
  5.355, 15469.207, 10., 233.07, 8.51, 6.434, 34.635, 60.13, 2.705, 72.58}, 
 {"OWID_WRL", "", "World", "2020-04-12", 1.750723*^6, 80442., 111181., 6042., 
  224.601, 10.32, 14.263, 0.775, "", "", "", "", "", "", "", "", 
  7.794798729*^9, 58.045, 30.9, 8.696, 5.355, 15469.207, 10., 233.07, 8.51, 
  6.434, 34.635, 60.13, 2.705, 72.58}, {"OWID_WRL", "", "World", 
  "2020-04-13", 1.820865*^6, 70142., 116473., 5292., 233.6, 8.999, 14.942, 
  0.679, "", "", "", "", "", "", "", "", 7.794798729*^9, 58.045, 30.9, 8.696, 
  5.355, 15469.207, 10., 233.07, 8.51, 6.434, 34.635, 60.13, 2.705, 72.58}, 
 {"OWID_WRL", "", "World", "2020-04-14", 1.886475*^6, 65610., 121816., 5343., 
  242.017, 8.417, 15.628, 0.685, "", "", "", "", "", "", "", "", 
  7.794798729*^9, 58.045, 30.9, 8.696, 5.355, 15469.207, 10., 233.07, 8.51, 
  6.434, 34.635, 60.13, 2.705, 72.58}, {"OWID_WRL", "", "World", 
  "2020-04-15", 1.964114*^6, 77639., 129441., 7625., 251.978, 9.96, 16.606, 
  0.978, "", "", "", "", "", "", "", "", 7.794798729*^9, 58.045, 30.9, 8.696, 
  5.355, 15469.207, 10., 233.07, 8.51, 6.434, 34.635, 60.13, 2.705, 72.58}, 
 {"OWID_WRL", "", "World", "2020-04-16", 2.043033*^6, 78919., 139930., 
  10489., 262.102, 10.125, 17.952, 1.346, "", "", "", "", "", "", "", "", 
  7.794798729*^9, 58.045, 30.9, 8.696, 5.355, 15469.207, 10., 233.07, 8.51, 
  6.434, 34.635, 60.13, 2.705, 72.58}, {"OWID_WRL", "", "World", 
  "2020-04-17", 2.126427*^6, 83394., 148426., 8496., 272.801, 10.699, 19.042, 
  1.09, "", "", "", "", "", "", "", "", 7.794798729*^9, 58.045, 30.9, 8.696, 
  5.355, 15469.207, 10., 233.07, 8.51, 6.434, 34.635, 60.13, 2.705, 72.58}, 
 {"OWID_WRL", "", "World", "2020-04-18", 2.208379*^6, 81952., 156897., 8471., 
  283.314, 10.514, 20.128, 1.087, "", "", "", "", "", "", "", "", 
  7.794798729*^9, 58.045, 30.9, 8.696, 5.355, 15469.207, 10., 233.07, 8.51, 
  6.434, 34.635, 60.13, 2.705, 72.58}, {"OWID_WRL", "", "World", 
  "2020-04-19", 2.287793*^6, 79414., 163312., 6415., 293.503, 10.188, 20.951, 
  0.823, "", "", "", "", "", "", "", "", 7.794798729*^9, 58.045, 30.9, 8.696, 
  5.355, 15469.207, 10., 233.07, 8.51, 6.434, 34.635, 60.13, 2.705, 72.58}, 
 {"OWID_WRL", "", "World", "2020-04-20", 2.359094*^6, 71301., 168319., 5007., 
  302.65, 9.147, 21.594, 0.642, "", "", "", "", "", "", "", "", 
  7.794798729*^9, 58.045, 30.9, 8.696, 5.355, 15469.207, 10., 233.07, 8.51, 
  6.434, 34.635, 60.13, 2.705, 72.58}, {"OWID_WRL", "", "World", 
  "2020-04-21", 2.434788*^6, 75694., 173709., 5390., 312.361, 9.711, 22.285, 
  0.691, "", "", "", "", "", "", "", "", 7.794798729*^9, 58.045, 30.9, 8.696, 
  5.355, 15469.207, 10., 233.07, 8.51, 6.434, 34.635, 60.13, 2.705, 72.58}, 
 {"OWID_WRL", "", "World", "2020-04-22", 2.520808*^6, 86020., 181015., 7306., 
  323.396, 11.036, 23.223, 0.937, "", "", "", "", "", "", "", "", 
  7.794798729*^9, 58.045, 30.9, 8.696, 5.355, 15469.207, 10., 233.07, 8.51, 
  6.434, 34.635, 60.13, 2.705, 72.58}, {"OWID_WRL", "", "World", 
  "2020-04-23", 2.586938*^6, 66130., 187029., 6014., 331.88, 8.484, 23.994, 
  0.772, "", "", "", "", "", "", "", "", 7.794798729*^9, 58.045, 30.9, 8.696, 
  5.355, 15469.207, 10., 233.07, 8.51, 6.434, 34.635, 60.13, 2.705, 72.58}, 
 {"OWID_WRL", "", "World", "2020-04-24", 2.664432*^6, 77494., 194392., 7363., 
  341.822, 9.942, 24.939, 0.945, "", "", "", "", "", "", "", "", 
  7.794798729*^9, 58.045, 30.9, 8.696, 5.355, 15469.207, 10., 233.07, 8.51, 
  6.434, 34.635, 60.13, 2.705, 72.58}, {"OWID_WRL", "", "World", 
  "2020-04-25", 2.737504*^6, 73072., 199790., 5398., 351.196, 9.374, 25.631, 
  0.693, "", "", "", "", "", "", "", "", 7.794798729*^9, 58.045, 30.9, 8.696, 
  5.355, 15469.207, 10., 233.07, 8.51, 6.434, 34.635, 60.13, 2.705, 72.58}, 
 {"OWID_WRL", "", "World", "2020-04-26", 2.837407*^6, 99903., 205973., 6183., 
  364.013, 12.817, 26.424, 0.793, "", "", "", "", "", "", "", "", 
  7.794798729*^9, 58.045, 30.9, 8.696, 5.355, 15469.207, 10., 233.07, 8.51, 
  6.434, 34.635, 60.13, 2.705, 72.58}, {"OWID_WRL", "", "World", 
  "2020-04-27", 2.91986*^6, 82453., 209852., 3879., 374.591, 10.578, 26.922, 
  0.498, "", "", "", "", "", "", "", "", 7.794798729*^9, 58.045, 30.9, 8.696, 
  5.355, 15469.207, 10., 233.07, 8.51, 6.434, 34.635, 60.13, 2.705, 72.58}, 
 {"OWID_WRL", "", "World", "2020-04-28", 2.985842*^6, 65982., 214744., 4892., 
  383.056, 8.465, 27.55, 0.628, "", "", "", "", "", "", "", "", 
  7.794798729*^9, 58.045, 30.9, 8.696, 5.355, 15469.207, 10., 233.07, 8.51, 
  6.434, 34.635, 60.13, 2.705, 72.58}, {"OWID_WRL", "", "World", 
  "2020-04-29", 3.05733*^6, 71488., 221236., 6492., 392.227, 9.171, 28.383, 
  0.833, "", "", "", "", "", "", "", "", 7.794798729*^9, 58.045, 30.9, 8.696, 
  5.355, 15469.207, 10., 233.07, 8.51, 6.434, 34.635, 60.13, 2.705, 72.58}, 
 {"OWID_WRL", "", "World", "2020-04-30", 3.135126*^6, 77796., 227821., 6585., 
  402.207, 9.981, 29.227, 0.845, "", "", "", "", "", "", "", "", 
  7.794798729*^9, 58.045, 30.9, 8.696, 5.355, 15469.207, 10., 233.07, 8.51, 
  6.434, 34.635, 60.13, 2.705, 72.58}, {"OWID_WRL", "", "World", 
  "2020-05-01", 3.219651*^6, 84525., 233363., 5542., 413.051, 10.844, 29.938, 
  0.711, "", "", "", "", "", "", "", "", 7.794798729*^9, 58.045, 30.9, 8.696, 
  5.355, 15469.207, 10., 233.07, 8.51, 6.434, 34.635, 60.13, 2.705, 72.58}, 
 {"OWID_WRL", "", "World", "2020-05-02", 3.311112*^6, 91461., 239167., 5804., 
  424.785, 11.734, 30.683, 0.745, "", "", "", "", "", "", "", "", 
  7.794798729*^9, 58.045, 30.9, 8.696, 5.355, 15469.207, 10., 233.07, 8.51, 
  6.434, 34.635, 60.13, 2.705, 72.58}, {"OWID_WRL", "", "World", 
  "2020-05-03", 3.392081*^6, 80969., 243967., 4800., 435.172, 10.388, 31.299, 
  0.616, "", "", "", "", "", "", "", "", 7.794798729*^9, 58.045, 30.9, 8.696, 
  5.355, 15469.207, 10., 233.07, 8.51, 6.434, 34.635, 60.13, 2.705, 72.58}, 
 {"OWID_WRL", "", "World", "2020-05-04", 3.470325*^6, 78244., 247672., 3705., 
  445.21, 10.038, 31.774, 0.475, "", "", "", "", "", "", "", "", 
  7.794798729*^9, 58.045, 30.9, 8.696, 5.355, 15469.207, 10., 233.07, 8.51, 
  6.434, 34.635, 60.13, 2.705, 72.58}, {"OWID_WRL", "", "World", 
  "2020-05-05", 3.547799*^6, 77474., 251670., 3998., 455.15, 9.939, 32.287, 
  0.513, "", "", "", "", "", "", "", "", 7.794798729*^9, 58.045, 30.9, 8.696, 
  5.355, 15469.207, 10., 233.07, 8.51, 6.434, 34.635, 60.13, 2.705, 72.58}, 
 {"OWID_WRL", "", "World", "2020-05-06", 3.627277*^6, 79478., 257602., 5932., 
  465.346, 10.196, 33.048, 0.761, "", "", "", "", "", "", "", "", 
  7.794798729*^9, 58.045, 30.9, 8.696, 5.355, 15469.207, 10., 233.07, 8.51, 
  6.434, 34.635, 60.13, 2.705, 72.58}, {"OWID_WRL", "", "World", 
  "2020-05-07", 3.71738*^6, 90103., 263743., 6141., 476.905, 11.559, 33.836, 
  0.788, "", "", "", "", "", "", "", "", 7.794798729*^9, 58.045, 30.9, 8.696, 
  5.355, 15469.207, 10., 233.07, 8.51, 6.434, 34.635, 60.13, 2.705, 72.58}, 
 {"OWID_WRL", "", "World", "2020-05-08", 3.811352*^6, 93972., 269483., 5740., 
  488.961, 12.056, 34.572, 0.736, "", "", "", "", "", "", "", "", 
  7.794798729*^9, 58.045, 30.9, 8.696, 5.355, 15469.207, 10., 233.07, 8.51, 
  6.434, 34.635, 60.13, 2.705, 72.58}, {"OWID_WRL", "", "World", 
  "2020-05-09", 3.901382*^6, 90030., 274711., 5228., 500.511, 11.55, 35.243, 
  0.671, "", "", "", "", "", "", "", "", 7.794798729*^9, 58.045, 30.9, 8.696, 
  5.355, 15469.207, 10., 233.07, 8.51, 6.434, 34.635, 60.13, 2.705, 72.58}, 
 {"OWID_WRL", "", "World", "2020-05-10", 3.991192*^6, 89810., 279164., 4453., 
  512.033, 11.522, 35.814, 0.571, "", "", "", "", "", "", "", "", 
  7.794798729*^9, 58.045, 30.9, 8.696, 5.355, 15469.207, 10., 233.07, 8.51, 
  6.434, 34.635, 60.13, 2.705, 72.58}, {"OWID_WRL", "", "World", 
  "2020-05-11", 4.067828*^6, 76636., 282561., 3397., 521.864, 9.832, 36.25, 
  0.436, "", "", "", "", "", "", "", "", 7.794798729*^9, 58.045, 30.9, 8.696, 
  5.355, 15469.207, 10., 233.07, 8.51, 6.434, 34.635, 60.13, 2.705, 72.58}, 
 {"OWID_WRL", "", "World", "2020-05-12", 4.138949*^6, 71121., 286128., 3567., 
  530.989, 9.124, 36.708, 0.458, "", "", "", "", "", "", "", "", 
  7.794798729*^9, 58.045, 30.9, 8.696, 5.355, 15469.207, 10., 233.07, 8.51, 
  6.434, 34.635, 60.13, 2.705, 72.58}, {"OWID_WRL", "", "World", 
  "2020-05-13", 4.22479*^6, 85841., 291904., 5776., 542.001, 11.013, 37.449, 
  0.741, "", "", "", "", "", "", "", "", 7.794798729*^9, 58.045, 30.9, 8.696, 
  5.355, 15469.207, 10., 233.07, 8.51, 6.434, 34.635, 60.13, 2.705, 72.58}, 
 {"OWID_WRL", "", "World", "2020-05-14", 4.310864*^6, 86074., 297055., 5151., 
  553.044, 11.042, 38.109, 0.661, "", "", "", "", "", "", "", "", 
  7.794798729*^9, 58.045, 30.9, 8.696, 5.355, 15469.207, 10., 233.07, 8.51, 
  6.434, 34.635, 60.13, 2.705, 72.58}, {"OWID_WRL", "", "World", 
  "2020-05-15", 4.407509*^6, 96645., 302402., 5347., 565.442, 12.399, 38.795, 
  0.686, "", "", "", "", "", "", "", "", 7.794798729*^9, 58.045, 30.9, 8.696, 
  5.355, 15469.207, 10., 233.07, 8.51, 6.434, 34.635, 60.13, 2.705, 72.58}, 
 {"OWID_WRL", "", "World", "2020-05-16", 4.505536*^6, 98027., 307545., 5143., 
  578.018, 12.576, 39.455, 0.66, "", "", "", "", "", "", "", "", 
  7.794798729*^9, 58.045, 30.9, 8.696, 5.355, 15469.207, 10., 233.07, 8.51, 
  6.434, 34.635, 60.13, 2.705, 72.58}, {"OWID_WRL", "", "World", 
  "2020-05-17", 4.599556*^6, 94020., 311802., 4257., 590.08, 12.062, 40.001, 
  0.546, "", "", "", "", "", "", "", "", 7.794798729*^9, 58.045, 30.9, 8.696, 
  5.355, 15469.207, 10., 233.07, 8.51, 6.434, 34.635, 60.13, 2.705, 72.58}, 
 {"OWID_WRL", "", "World", "2020-05-18", 4.680559*^6, 81003., 314763., 2961., 
  600.472, 10.392, 40.381, 0.38, "", "", "", "", "", "", "", "", 
  7.794798729*^9, 58.045, 30.9, 8.696, 5.355, 15469.207, 10., 233.07, 8.51, 
  6.434, 34.635, 60.13, 2.705, 72.58}, {"OWID_WRL", "", "World", 
  "2020-05-19", 4.767726*^6, 87167., 318027., 3264., 611.655, 11.183, 40.8, 
  0.419, "", "", "", "", "", "", "", "", 7.794798729*^9, 58.045, 30.9, 8.696, 
  5.355, 15469.207, 10., 233.07, 8.51, 6.434, 34.635, 60.13, 2.705, 72.58}, 
 {"OWID_WRL", "", "World", "2020-05-20", 4.86282*^6, 95094., 323259., 5232., 
  623.854, 12.2, 41.471, 0.671, "", "", "", "", "", "", "", "", 
  7.794798729*^9, 58.045, 30.9, 8.696, 5.355, 15469.207, 10., 233.07, 8.51, 
  6.434, 34.635, 60.13, 2.705, 72.58}, {"OWID_WRL", "", "World", 
  "2020-05-21", 4.962386*^6, 99566., 328047., 4788., 636.628, 12.773, 42.085, 
  0.614, "", "", "", "", "", "", "", "", 7.794798729*^9, 58.045, 30.9, 8.696, 
  5.355, 15469.207, 10., 233.07, 8.51, 6.434, 34.635, 60.13, 2.705, 72.58}, 
 {"OWID_WRL", "", "World", "2020-05-22", 5.070116*^6, 107730., 333490., 
  5443., 650.449, 13.821, 42.784, 0.698, "", "", "", "", "", "", "", "", 
  7.794798729*^9, 58.045, 30.9, 8.696, 5.355, 15469.207, 10., 233.07, 8.51, 
  6.434, 34.635, 60.13, 2.705, 72.58}, {"OWID_WRL", "", "World", 
  "2020-05-23", 5.17668*^6, 106564., 338178., 4688., 664.12, 13.671, 43.385, 
  0.601, "", "", "", "", "", "", "", "", 7.794798729*^9, 58.045, 30.9, 8.696, 
  5.355, 15469.207, 10., 233.07, 8.51, 6.434, 34.635, 60.13, 2.705, 72.58}, 
 {"OWID_WRL", "", "World", "2020-05-24", 5.277595*^6, 100915., 342177., 
  3999., 677.066, 12.946, 43.898, 0.513, "", "", "", "", "", "", "", "", 
  7.794798729*^9, 58.045, 30.9, 8.696, 5.355, 15469.207, 10., 233.07, 8.51, 
  6.434, 34.635, 60.13, 2.705, 72.58}, {"OWID_WRL", "", "World", 
  "2020-05-25", 5.371597*^6, 94002., 342974., 797., 689.126, 12.06, 44., 
  0.102, "", "", "", "", "", "", "", "", 7.794798729*^9, 58.045, 30.9, 8.696, 
  5.355, 15469.207, 10., 233.07, 8.51, 6.434, 34.635, 60.13, 2.705, 72.58}, 
 {"OWID_WRL", "", "World", "2020-05-26", 5.460747*^6, 89150., 346365., 3391., 
  700.563, 11.437, 44.435, 0.435, "", "", "", "", "", "", "", "", 
  7.794798729*^9, 58.045, 30.9, 8.696, 5.355, 15469.207, 10., 233.07, 8.51, 
  6.434, 34.635, 60.13, 2.705, 72.58}, {"OWID_WRL", "", "World", 
  "2020-05-27", 5.556711*^6, 95964., 350303., 3938., 712.874, 12.311, 44.941, 
  0.505, "", "", "", "", "", "", "", "", 7.794798729*^9, 58.045, 30.9, 8.696, 
  5.355, 15469.207, 10., 233.07, 8.51, 6.434, 34.635, 60.13, 2.705, 72.58}, 
 {"OWID_WRL", "", "World", "2020-05-28", 5.65933*^6, 102619., 355471., 5168., 
  726.039, 13.165, 45.604, 0.663, "", "", "", "", "", "", "", "", 
  7.794798729*^9, 58.045, 30.9, 8.696, 5.355, 15469.207, 10., 233.07, 8.51, 
  6.434, 34.635, 60.13, 2.705, 72.58}, {"OWID_WRL", "", "World", 
  "2020-05-29", 5.77804*^6, 118710., 360161., 4690., 741.269, 15.229, 46.205, 
  0.602, "", "", "", "", "", "", "", "", 7.794798729*^9, 58.045, 30.9, 8.696, 
  5.355, 15469.207, 10., 233.07, 8.51, 6.434, 34.635, 60.13, 2.705, 72.58}, 
 {"OWID_WRL", "", "World", "2020-05-30", 5.901017*^6, 122977., 364934., 
  4773., 757.045, 15.777, 46.818, 0.612, "", "", "", "", "", "", "", "", 
  7.794798729*^9, 58.045, 30.9, 8.696, 5.355, 15469.207, 10., 233.07, 8.51, 
  6.434, 34.635, 60.13, 2.705, 72.58}, {"OWID_WRL", "", "World", 
  "2020-05-31", 6.028738*^6, 127721., 368993., 4059., 773.431, 16.385, 
  47.338, 0.521, "", "", "", "", "", "", "", "", 7.794798729*^9, 58.045, 
  30.9, 8.696, 5.355, 15469.207, 10., 233.07, 8.51, 6.434, 34.635, 60.13, 
  2.705, 72.58}, {"OWID_WRL", "", "World", "2020-06-01", 6.136572*^6, 
  107834., 371911., 2918., 787.265, 13.834, 47.713, 0.374, "", "", "", "", 
  "", "", "", "", 7.794798729*^9, 58.045, 30.9, 8.696, 5.355, 15469.207, 10., 
  233.07, 8.51, 6.434, 34.635, 60.13, 2.705, 72.58}, 
 {"OWID_WRL", "", "World", "2020-06-02", 6.237002*^6, 100430., 375489., 
  3578., 800.149, 12.884, 48.172, 0.459, "", "", "", "", "", "", "", "", 
  7.794798729*^9, 58.045, 30.9, 8.696, 5.355, 15469.207, 10., 233.07, 8.51, 
  6.434, 34.635, 60.13, 2.705, 72.58}, {"OWID_WRL", "", "World", 
  "2020-06-03", 6.349611*^6, 112609., 380144., 4655., 814.596, 14.447, 
  48.769, 0.597, "", "", "", "", "", "", "", "", 7.794798729*^9, 58.045, 
  30.9, 8.696, 5.355, 15469.207, 10., 233.07, 8.51, 6.434, 34.635, 60.13, 
  2.705, 72.58}, {"OWID_WRL", "", "World", "2020-06-04", 6.476329*^6, 
  126718., 385793., 5649., 830.853, 16.257, 49.494, 0.725, "", "", "", "", 
  "", "", "", "", 7.794798729*^9, 58.045, 30.9, 8.696, 5.355, 15469.207, 10., 
  233.07, 8.51, 6.434, 34.635, 60.13, 2.705, 72.58}, 
 {"OWID_WRL", "", "World", "2020-06-05", 6.604082*^6, 127753., 390968., 
  5175., 847.242, 16.39, 50.158, 0.664, "", "", "", "", "", "", "", "", 
  7.794798729*^9, 58.045, 30.9, 8.696, 5.355, 15469.207, 10., 233.07, 8.51, 
  6.434, 34.635, 60.13, 2.705, 72.58}, {"OWID_WRL", "", "World", 
  "2020-06-06", 6.737618*^6, 133536., 395745., 4777., 864.374, 17.131, 50.77, 
  0.613, "", "", "", "", "", "", "", "", 7.794798729*^9, 58.045, 30.9, 8.696, 
  5.355, 15469.207, 10., 233.07, 8.51, 6.434, 34.635, 60.13, 2.705, 72.58}, 
 {"OWID_WRL", "", "World", "2020-06-07", 6.86342*^6, 125802., 399564., 3819., 
  880.513, 16.139, 51.26, 0.49, "", "", "", "", "", "", "", "", 
  7.794798729*^9, 58.045, 30.9, 8.696, 5.355, 15469.207, 10., 233.07, 8.51, 
  6.434, 34.635, 60.13, 2.705, 72.58}, {"OWID_WRL", "", "World", 
  "2020-06-08", 6.979677*^6, 116257., 403063., 3499., 895.427, 14.915, 
  51.709, 0.449, "", "", "", "", "", "", "", "", 7.794798729*^9, 58.045, 
  30.9, 8.696, 5.355, 15469.207, 10., 233.07, 8.51, 6.434, 34.635, 60.13, 
  2.705, 72.58}, {"OWID_WRL", "", "World", "2020-06-09", 7.085464*^6, 
  105787., 406290., 3227., 908.999, 13.571, 52.123, 0.414, "", "", "", "", 
  "", "", "", "", 7.794798729*^9, 58.045, 30.9, 8.696, 5.355, 15469.207, 10., 
  233.07, 8.51, 6.434, 34.635, 60.13, 2.705, 72.58}, 
 {"OWID_WRL", "", "World", "2020-06-10", 7.211119*^6, 125655., 411221., 
  4931., 925.119, 16.12, 52.756, 0.633, "", "", "", "", "", "", "", "", 
  7.794798729*^9, 58.045, 30.9, 8.696, 5.355, 15469.207, 10., 233.07, 8.51, 
  6.434, 34.635, 60.13, 2.705, 72.58}, {"OWID_WRL", "", "World", 
  "2020-06-11", 7.344559*^6, 133440., 416457., 5236., 942.238, 17.119, 
  53.428, 0.672, "", "", "", "", "", "", "", "", 7.794798729*^9, 58.045, 
  30.9, 8.696, 5.355, 15469.207, 10., 233.07, 8.51, 6.434, 34.635, 60.13, 
  2.705, 72.58}, {"OWID_WRL", "", "World", "2020-06-12", 7.482088*^6, 
  137529., 421222., 4765., 959.882, 17.644, 54.039, 0.611, "", "", "", "", 
  "", "", "", "", 7.794798729*^9, 58.045, 30.9, 8.696, 5.355, 15469.207, 10., 
  233.07, 8.51, 6.434, 34.635, 60.13, 2.705, 72.58}, 
 {"OWID_WRL", "", "World", "2020-06-13", 7.62659*^6, 144502., 425951., 4729., 
  978.42, 18.538, 54.646, 0.607, "", "", "", "", "", "", "", "", 
  7.794798729*^9, 58.045, 30.9, 8.696, 5.355, 15469.207, 10., 233.07, 8.51, 
  6.434, 34.635, 60.13, 2.705, 72.58}, {"OWID_WRL", "", "World", 
  "2020-06-14", 7.760557*^6, 133967., 430150., 4199., 995.607, 17.187, 
  55.184, 0.539, "", "", "", "", "", "", "", "", 7.794798729*^9, 58.045, 
  30.9, 8.696, 5.355, 15469.207, 10., 233.07, 8.51, 6.434, 34.635, 60.13, 
  2.705, 72.58}, {"OWID_WRL", "", "World", "2020-06-15", 7.882683*^6, 
  122126., 433283., 3133., 1011.275, 15.668, 55.586, 0.402, "", "", "", "", 
  "", "", "", "", 7.794798729*^9, 58.045, 30.9, 8.696, 5.355, 15469.207, 10., 
  233.07, 8.51, 6.434, 34.635, 60.13, 2.705, 72.58}, 
 {"OWID_WRL", "", "World", "2020-06-16", 8.001532*^6, 118849., 436657., 
  3374., 1026.522, 15.247, 56.019, 0.433, "", "", "", "", "", "", "", "", 
  7.794798729*^9, 58.045, 30.9, 8.696, 5.355, 15469.207, 10., 233.07, 8.51, 
  6.434, 34.635, 60.13, 2.705, 72.58}, {"OWID_WRL", "", "World", 
  "2020-06-17", 8.14302*^6, 141488., 443514., 6857., 1044.674, 18.152, 
  56.899, 0.88, "", "", "", "", "", "", "", "", 7.794798729*^9, 58.045, 30.9, 
  8.696, 5.355, 15469.207, 10., 233.07, 8.51, 6.434, 34.635, 60.13, 2.705, 
  72.58}, {"OWID_WRL", "", "World", "2020-06-18", 8.31956*^6, 176540., 
  448757., 5243., 1067.322, 22.648, 57.571, 0.673, "", "", "", "", "", "", 
  "", "", 7.794798729*^9, 58.045, 30.9, 8.696, 5.355, 15469.207, 10., 233.07, 
  8.51, 6.434, 34.635, 60.13, 2.705, 72.58}, {"OWID_WRL", "", "World", 
  "2020-06-19", 8.458337*^6, 138777., 455079., 6322., 1085.126, 17.804, 
  58.382, 0.811, "", "", "", "", "", "", "", "", 7.794798729*^9, 58.045, 
  30.9, 8.696, 5.355, 15469.207, 10., 233.07, 8.51, 6.434, 34.635, 60.13, 
  2.705, 72.58}, {"OWID_WRL", "", "World", "2020-06-20", 8.635659*^6, 
  177322., 460093., 5014., 1107.875, 22.749, 59.026, 0.643, "", "", "", "", 
  "", "", "", "", 7.794798729*^9, 58.045, 30.9, 8.696, 5.355, 15469.207, 10., 
  233.07, 8.51, 6.434, 34.635, 60.13, 2.705, 72.58}, 
 {"OWID_WRL", "", "World", "2020-06-21", 8.797653*^6, 161994., 464311., 
  4218., 1128.657, 20.782, 59.567, 0.541, "", "", "", "", "", "", "", "", 
```
