## Supplementary material for "Modeling the spread of COVID-19 under active management": Software for late stages of Covid-19 in any countries and regions.: world-7-8.txt (part 8 of 8)

```
  7.794798729*^9, 58.045, 30.9, 8.696, 5.355, 15469.207, 10., 233.07, 8.51, 
  6.434, 34.635, 60.13, 2.705, 72.58}, {"OWID_WRL", "", "World", 
  "2020-06-22", 8.927545*^6, 129892., 468289., 3978., 1145.321, 16.664, 
  60.077, 0.51, "", "", "", "", "", "", "", "", 7.794798729*^9, 58.045, 30.9, 
  8.696, 5.355, 15469.207, 10., 233.07, 8.51, 6.434, 34.635, 60.13, 2.705, 
  72.58}, {"OWID_WRL", "", "World", "2020-06-23", 9.063821*^6, 136276., 
  471714., 3425., 1162.804, 17.483, 60.517, 0.439, "", "", "", "", "", "", 
  "", "", 7.794798729*^9, 58.045, 30.9, 8.696, 5.355, 15469.207, 10., 233.07, 
  8.51, 6.434, 34.635, 60.13, 2.705, 72.58}, {"OWID_WRL", "", "World", 
  "2020-06-24", 9.229672*^6, 165851., 477291., 5577., 1184.081, 21.277, 
  61.232, 0.715, "", "", "", "", "", "", "", "", 7.794798729*^9, 58.045, 
  30.9, 8.696, 5.355, 15469.207, 10., 233.07, 8.51, 6.434, 34.635, 60.13, 
  2.705, 72.58}, {"OWID_WRL", "", "World", "2020-06-25", 9.401004*^6, 
  171332., 482489., 5198., 1206.061, 21.98, 61.899, 0.667, "", "", "", "", 
  "", "", "", "", 7.794798729*^9, 58.045, 30.9, 8.696, 5.355, 15469.207, 10., 
  233.07, 8.51, 6.434, 34.635, 60.13, 2.705, 72.58}, 
 {"OWID_WRL", "", "World", "2020-06-26", 9.582584*^6, 181580., 489208., 
  6719., 1229.356, 23.295, 62.761, 0.862, "", "", "", "", "", "", "", "", 
  7.794798729*^9, 58.045, 30.9, 8.696, 5.355, 15469.207, 10., 233.07, 8.51, 
  6.434, 34.635, 60.13, 2.705, 72.58}, {"OWID_WRL", "", "World", 
  "2020-06-27", 9.771843*^6, 189259., 493917., 4709., 1253.636, 24.28, 
  63.365, 0.604, "", "", "", "", "", "", "", "", 7.794798729*^9, 58.045, 
  30.9, 8.696, 5.355, 15469.207, 10., 233.07, 8.51, 6.434, 34.635, 60.13, 
  2.705, 72.58}, {"OWID_WRL", "", "World", "2020-06-28", 9.953229*^6, 
  181386., 498550., 4633., 1276.906, 23.27, 63.959, 0.594, "", "", "", "", 
  "", "", "", "", 7.794798729*^9, 58.045, 30.9, 8.696, 5.355, 15469.207, 10., 
  233.07, 8.51, 6.434, 34.635, 60.13, 2.705, 72.58}, 
 {"OWID_WRL", "", "World", "2020-06-29", 1.0113462*^7, 160233., 501597., 
  3047., 1297.463, 20.556, 64.35, 0.391, "", "", "", "", "", "", "", "", 
  7.794798729*^9, 58.045, 30.9, 8.696, 5.355, 15469.207, 10., 233.07, 8.51, 
  6.434, 34.635, 60.13, 2.705, 72.58}, {"OWID_WRL", "", "World", 
  "2020-06-30", 1.0273424*^7, 159962., 505309., 3712., 1317.985, 20.522, 
  64.826, 0.476, "", "", "", "", "", "", "", "", 7.794798729*^9, 58.045, 
  30.9, 8.696, 5.355, 15469.207, 10., 233.07, 8.51, 6.434, 34.635, 60.13, 
  2.705, 72.58}, {"OWID_WRL", "", "World", "2020-07-01", 1.0465987*^7, 
  192563., 511041., 5732., 1342.689, 24.704, 65.562, 0.735, "", "", "", "", 
  "", "", "", "", 7.794798729*^9, 58.045, 30.9, 8.696, 5.355, 15469.207, 10., 
  233.07, 8.51, 6.434, 34.635, 60.13, 2.705, 72.58}, 
 {"OWID_WRL", "", "World", "2020-07-02", 1.0666202*^7, 200215., 515972., 
  4931., 1368.374, 25.686, 66.194, 0.633, "", "", "", "", "", "", "", "", 
  7.794798729*^9, 58.045, 30.9, 8.696, 5.355, 15469.207, 10., 233.07, 8.51, 
  6.434, 34.635, 60.13, 2.705, 72.58}, {"OWID_WRL", "", "World", 
  "2020-07-03", 1.0844591*^7, 178389., 521115., 5143., 1391.26, 22.886, 
  66.854, 0.66, "", "", "", "", "", "", "", "", 7.794798729*^9, 58.045, 30.9, 
  8.696, 5.355, 15469.207, 10., 233.07, 8.51, 6.434, 34.635, 60.13, 2.705, 
  72.58}, {"OWID_WRL", "", "World", "2020-07-04", 1.1051135*^7, 206544., 
  526237., 5122., 1417.758, 26.498, 67.511, 0.657, "", "", "", "", "", "", 
  "", "", 7.794798729*^9, 58.045, 30.9, 8.696, 5.355, 15469.207, 10., 233.07, 
  8.51, 6.434, 34.635, 60.13, 2.705, 72.58}, {"OWID_WRL", "", "World", 
  "2020-07-05", 1.124074*^7, 189605., 530581., 4344., 1442.082, 24.325, 
  68.069, 0.557, "", "", "", "", "", "", "", "", 7.794798729*^9, 58.045, 
  30.9, 8.696, 5.355, 15469.207, 10., 233.07, 8.51, 6.434, 34.635, 60.13, 
  2.705, 72.58}, {"OWID_WRL", "", "World", "2020-07-06", 1.1419719*^7, 
  178979., 533961., 3380., 1465.043, 22.961, 68.502, 0.434, "", "", "", "", 
  "", "", "", "", 7.794798729*^9, 58.045, 30.9, 8.696, 5.355, 15469.207, 10., 
  233.07, 8.51, 6.434, 34.635, 60.13, 2.705, 72.58}, 
 {"OWID_WRL", "", "World", "2020-07-07", 1.1595164*^7, 175445., 537815., 
  3854., 1487.551, 22.508, 68.997, 0.494, "", "", "", "", "", "", "", "", 
  7.794798729*^9, 58.045, 30.9, 8.696, 5.355, 15469.207, 10., 233.07, 8.51, 
  6.434, 34.635, 60.13, 2.705, 72.58}, {"OWID_WRL", "", "World", 
  "2020-07-08", 1.1801805*^7, 206641., 543902., 6087., 1514.062, 26.51, 
  69.778, 0.781, "", "", "", "", "", "", "", "", 7.794798729*^9, 58.045, 
  30.9, 8.696, 5.355, 15469.207, 10., 233.07, 8.51, 6.434, 34.635, 60.13, 
  2.705, 72.58}, {"", "", "International", "2019-12-31", 0., 0., 0., 0., "", 
  "", "", "", "", "", "", "", "", "", "", "", "", "", "", "", "", "", "", "", 
  "", "", "", "", "", ""}, {"", "", "International", "2020-01-01", 0., 0., 
  0., 0., "", "", "", "", "", "", "", "", "", "", "", "", "", "", "", "", "", 
  "", "", "", "", "", "", "", "", ""}, {"", "", "International", 
  "2020-01-02", 0., 0., 0., 0., "", "", "", "", "", "", "", "", "", "", "", 
  "", "", "", "", "", "", "", "", "", "", "", "", "", "", ""}, 
 {"", "", "International", "2020-01-03", 0., 0., 0., 0., "", "", "", "", "", 
  "", "", "", "", "", "", "", "", "", "", "", "", "", "", "", "", "", "", "", 
  "", ""}, {"", "", "International", "2020-01-04", 0., 0., 0., 0., "", "", 
  "", "", "", "", "", "", "", "", "", "", "", "", "", "", "", "", "", "", "", 
  "", "", "", "", ""}, {"", "", "International", "2020-01-05", 0., 0., 0., 
  0., "", "", "", "", "", "", "", "", "", "", "", "", "", "", "", "", "", "", 
  "", "", "", "", "", "", "", ""}, {"", "", "International", "2020-01-06", 
  0., 0., 0., 0., "", "", "", "", "", "", "", "", "", "", "", "", "", "", "", 
  "", "", "", "", "", "", "", "", "", "", ""}, 
 {"", "", "International", "2020-01-07", 0., 0., 0., 0., "", "", "", "", "", 
  "", "", "", "", "", "", "", "", "", "", "", "", "", "", "", "", "", "", "", 
  "", ""}, {"", "", "International", "2020-01-08", 0., 0., 0., 0., "", "", 
  "", "", "", "", "", "", "", "", "", "", "", "", "", "", "", "", "", "", "", 
  "", "", "", "", ""}, {"", "", "International", "2020-01-09", 0., 0., 0., 
  0., "", "", "", "", "", "", "", "", "", "", "", "", "", "", "", "", "", "", 
  "", "", "", "", "", "", "", ""}, {"", "", "International", "2020-01-10", 
  0., 0., 0., 0., "", "", "", "", "", "", "", "", "", "", "", "", "", "", "", 
  "", "", "", "", "", "", "", "", "", "", ""}, 
 {"", "", "International", "2020-01-11", 0., 0., 0., 0., "", "", "", "", "", 
  "", "", "", "", "", "", "", "", "", "", "", "", "", "", "", "", "", "", "", 
  "", ""}, {"", "", "International", "2020-01-12", 0., 0., 0., 0., "", "", 
  "", "", "", "", "", "", "", "", "", "", "", "", "", "", "", "", "", "", "", 
  "", "", "", "", ""}, {"", "", "International", "2020-01-13", 0., 0., 0., 
  0., "", "", "", "", "", "", "", "", "", "", "", "", "", "", "", "", "", "", 
  "", "", "", "", "", "", "", ""}, {"", "", "International", "2020-01-14", 
  0., 0., 0., 0., "", "", "", "", "", "", "", "", "", "", "", "", "", "", "", 
  "", "", "", "", "", "", "", "", "", "", ""}, 
 {"", "", "International", "2020-01-15", 0., 0., 0., 0., "", "", "", "", "", 
  "", "", "", "", "", "", "", "", "", "", "", "", "", "", "", "", "", "", "", 
  "", ""}, {"", "", "International", "2020-01-16", 0., 0., 0., 0., "", "", 
  "", "", "", "", "", "", "", "", "", "", "", "", "", "", "", "", "", "", "", 
  "", "", "", "", ""}, {"", "", "International", "2020-01-17", 0., 0., 0., 
  0., "", "", "", "", "", "", "", "", "", "", "", "", "", "", "", "", "", "", 
  "", "", "", "", "", "", "", ""}, {"", "", "International", "2020-01-18", 
  0., 0., 0., 0., "", "", "", "", "", "", "", "", "", "", "", "", "", "", "", 
  "", "", "", "", "", "", "", "", "", "", ""}, 
 {"", "", "International", "2020-01-19", 0., 0., 0., 0., "", "", "", "", "", 
  "", "", "", "", "", "", "", "", "", "", "", "", "", "", "", "", "", "", "", 
  "", ""}, {"", "", "International", "2020-01-20", 0., 0., 0., 0., "", "", 
  "", "", "", "", "", "", "", "", "", "", "", "", "", "", "", "", "", "", "", 
  "", "", "", "", ""}, {"", "", "International", "2020-01-21", 0., 0., 0., 
  0., "", "", "", "", "", "", "", "", "", "", "", "", "", "", "", "", "", "", 
  "", "", "", "", "", "", "", ""}, {"", "", "International", "2020-01-22", 
  0., 0., 0., 0., "", "", "", "", "", "", "", "", "", "", "", "", "", "", "", 
  "", "", "", "", "", "", "", "", "", "", ""}, 
 {"", "", "International", "2020-01-23", 0., 0., 0., 0., "", "", "", "", "", 
  "", "", "", "", "", "", "", "", "", "", "", "", "", "", "", "", "", "", "", 
  "", ""}, {"", "", "International", "2020-01-24", 0., 0., 0., 0., "", "", 
  "", "", "", "", "", "", "", "", "", "", "", "", "", "", "", "", "", "", "", 
  "", "", "", "", ""}, {"", "", "International", "2020-01-25", 0., 0., 0., 
  0., "", "", "", "", "", "", "", "", "", "", "", "", "", "", "", "", "", "", 
  "", "", "", "", "", "", "", ""}, {"", "", "International", "2020-01-26", 
  0., 0., 0., 0., "", "", "", "", "", "", "", "", "", "", "", "", "", "", "", 
  "", "", "", "", "", "", "", "", "", "", ""}, 
 {"", "", "International", "2020-01-27", 0., 0., 0., 0., "", "", "", "", "", 
  "", "", "", "", "", "", "", "", "", "", "", "", "", "", "", "", "", "", "", 
  "", ""}, {"", "", "International", "2020-01-28", 0., 0., 0., 0., "", "", 
  "", "", "", "", "", "", "", "", "", "", "", "", "", "", "", "", "", "", "", 
  "", "", "", "", ""}, {"", "", "International", "2020-01-29", 0., 0., 0., 
  0., "", "", "", "", "", "", "", "", "", "", "", "", "", "", "", "", "", "", 
  "", "", "", "", "", "", "", ""}, {"", "", "International", "2020-01-30", 
  0., 0., 0., 0., "", "", "", "", "", "", "", "", "", "", "", "", "", "", "", 
  "", "", "", "", "", "", "", "", "", "", ""}, 
 {"", "", "International", "2020-01-31", 0., 0., 0., 0., "", "", "", "", "", 
  "", "", "", "", "", "", "", "", "", "", "", "", "", "", "", "", "", "", "", 
  "", ""}, {"", "", "International", "2020-02-01", 0., 0., 0., 0., "", "", 
  "", "", "", "", "", "", "", "", "", "", "", "", "", "", "", "", "", "", "", 
  "", "", "", "", ""}, {"", "", "International", "2020-02-02", 0., 0., 0., 
  0., "", "", "", "", "", "", "", "", "", "", "", "", "", "", "", "", "", "", 
  "", "", "", "", "", "", "", ""}, {"", "", "International", "2020-02-03", 
  0., 0., 0., 0., "", "", "", "", "", "", "", "", "", "", "", "", "", "", "", 
  "", "", "", "", "", "", "", "", "", "", ""}, 
 {"", "", "International", "2020-02-04", 0., 0., 0., 0., "", "", "", "", "", 
  "", "", "", "", "", "", "", "", "", "", "", "", "", "", "", "", "", "", "", 
  "", ""}, {"", "", "International", "2020-02-05", 10., 10., 0., 0., "", "", 
  "", "", "", "", "", "", "", "", "", "", "", "", "", "", "", "", "", "", "", 
  "", "", "", "", ""}, {"", "", "International", "2020-02-06", 20., 10., 0., 
  0., "", "", "", "", "", "", "", "", "", "", "", "", "", "", "", "", "", "", 
  "", "", "", "", "", "", "", ""}, {"", "", "International", "2020-02-07", 
  61., 41., 0., 0., "", "", "", "", "", "", "", "", "", "", "", "", "", "", 
  "", "", "", "", "", "", "", "", "", "", "", ""}, 
 {"", "", "International", "2020-02-08", 64., 3., 0., 0., "", "", "", "", "", 
  "", "", "", "", "", "", "", "", "", "", "", "", "", "", "", "", "", "", "", 
  "", ""}, {"", "", "International", "2020-02-09", 64., 0., 0., 0., "", "", 
  "", "", "", "", "", "", "", "", "", "", "", "", "", "", "", "", "", "", "", 
  "", "", "", "", ""}, {"", "", "International", "2020-02-10", 70., 6., 0., 
  0., "", "", "", "", "", "", "", "", "", "", "", "", "", "", "", "", "", "", 
  "", "", "", "", "", "", "", ""}, {"", "", "International", "2020-02-11", 
  135., 65., 0., 0., "", "", "", "", "", "", "", "", "", "", "", "", "", "", 
  "", "", "", "", "", "", "", "", "", "", "", ""}, 
 {"", "", "International", "2020-02-12", 174., 39., 0., 0., "", "", "", "", 
  "", "", "", "", "", "", "", "", "", "", "", "", "", "", "", "", "", "", "", 
  "", "", ""}, {"", "", "International", "2020-02-13", 174., 0., 0., 0., "", 
  "", "", "", "", "", "", "", "", "", "", "", "", "", "", "", "", "", "", "", 
  "", "", "", "", "", ""}, {"", "", "International", "2020-02-14", 221., 47., 
  0., 0., "", "", "", "", "", "", "", "", "", "", "", "", "", "", "", "", "", 
  "", "", "", "", "", "", "", "", ""}, {"", "", "International", 
  "2020-02-15", 221., 0., 0., 0., "", "", "", "", "", "", "", "", "", "", "", 
  "", "", "", "", "", "", "", "", "", "", "", "", "", "", ""}, 
 {"", "", "International", "2020-02-16", 355., 134., 0., 0., "", "", "", "", 
  "", "", "", "", "", "", "", "", "", "", "", "", "", "", "", "", "", "", "", 
  "", "", ""}, {"", "", "International", "2020-02-17", 355., 0., 0., 0., "", 
  "", "", "", "", "", "", "", "", "", "", "", "", "", "", "", "", "", "", "", 
  "", "", "", "", "", ""}, {"", "", "International", "2020-02-18", 454., 99., 
  0., 0., "", "", "", "", "", "", "", "", "", "", "", "", "", "", "", "", "", 
  "", "", "", "", "", "", "", "", ""}, {"", "", "International", 
  "2020-02-19", 542., 88., 0., 0., "", "", "", "", "", "", "", "", "", "", 
  "", "", "", "", "", "", "", "", "", "", "", "", "", "", "", ""}, 
 {"", "", "International", "2020-02-20", 621., 79., 2., 2., "", "", "", "", 
  "", "", "", "", "", "", "", "", "", "", "", "", "", "", "", "", "", "", "", 
  "", "", ""}, {"", "", "International", "2020-02-21", 634., 13., 2., 0., "", 
  "", "", "", "", "", "", "", "", "", "", "", "", "", "", "", "", "", "", "", 
  "", "", "", "", "", ""}, {"", "", "International", "2020-02-22", 634., 0., 
  2., 0., "", "", "", "", "", "", "", "", "", "", "", "", "", "", "", "", "", 
  "", "", "", "", "", "", "", "", ""}, {"", "", "International", 
  "2020-02-23", 634., 0., 2., 0., "", "", "", "", "", "", "", "", "", "", "", 
  "", "", "", "", "", "", "", "", "", "", "", "", "", "", ""}, 
 {"", "", "International", "2020-02-24", 691., 57., 3., 1., "", "", "", "", 
  "", "", "", "", "", "", "", "", "", "", "", "", "", "", "", "", "", "", "", 
  "", "", ""}, {"", "", "International", "2020-02-25", 691., 0., 3., 0., "", 
  "", "", "", "", "", "", "", "", "", "", "", "", "", "", "", "", "", "", "", 
  "", "", "", "", "", ""}, {"", "", "International", "2020-02-26", 691., 0., 
  4., 1., "", "", "", "", "", "", "", "", "", "", "", "", "", "", "", "", "", 
  "", "", "", "", "", "", "", "", ""}, {"", "", "International", 
  "2020-02-27", 705., 14., 4., 0., "", "", "", "", "", "", "", "", "", "", 
  "", "", "", "", "", "", "", "", "", "", "", "", "", "", "", ""}, 
 {"", "", "International", "2020-02-28", 705., 0., 4., 0., "", "", "", "", 
  "", "", "", "", "", "", "", "", "", "", "", "", "", "", "", "", "", "", "", 
  "", "", ""}, {"", "", "International", "2020-02-29", 705., 0., 6., 2., "", 
  "", "", "", "", "", "", "", "", "", "", "", "", "", "", "", "", "", "", "", 
  "", "", "", "", "", ""}, {"", "", "International", "2020-03-01", 705., 0., 
  6., 0., "", "", "", "", "", "", "", "", "", "", "", "", "", "", "", "", "", 
  "", "", "", "", "", "", "", "", ""}, {"", "", "International", 
  "2020-03-02", 705., 0., 6., 0., "", "", "", "", "", "", "", "", "", "", "", 
  "", "", "", "", "", "", "", "", "", "", "", "", "", "", ""}, 
 {"", "", "International", "2020-03-10", 696., -9., 7., 1., "", "", "", "", 
  "", "", "", "", "", "", "", "", "", "", "", "", "", "", "", "", "", "", "", 
  "", "", ""}}
```
