## Supplementary material for "Modeling the spread of COVID-19 under active management": Software for late stages of Covid-19 in any countries and regions.: worldfile.txt

```
(*PUT THE REGION: "Europe", ... ; "ALL"  FOR THE WORLD :*)
reg="Europe"; 
(*THE REGIONS:  Europe,Asia,North America,South America *)

(*FOR YOUR GROUP, MAKE  "grp=1" AND  PUT THE COUNTRIES :*)
grp=0; grpx={"United States"};      
(*grp=0 - NO GROUP; USUAL NAMES: United Kingdom, Russia *)

(*FOR THE FIRST RUN OF REGION/GROUP DELETE PRIOR FILES :*)
delprev=0; 
(*delprev=1 - DELETES  "world-now.txt", "world-prev.txt"*)
```
