## Supplementary material for "Modeling the spread of COVID-19 under active management": Software for late stages of Covid-19 in all 50 states (combined) in the USA: forustat.txt

```
If[1==1,

(*USA:*)
If[1==2,SetDirectory["C:/home/METTSY"]];  (*CHANGE FOLDER HERE!*)
date=Table[Date[][[i]],{i,1,3}]; prnt=1; prnt=0;
url=0;url=1; url=2;    url=2; 
blist={"Virgin Islands", "Northern Mariana Islands","Puerto Rico",
"Guam", "District of Columbia"};
Print["IVAN's STATISTICS FOR ALL USA: ",date];Print[""];
If[url<2,
If[url==0,uu = ReadList["full-USA-now.txt", Record,
   RecordSeparators -> {",", "\n"}]; 
If[1==1,uu = ReadList["testdata.txt", Record,
   RecordSeparators -> {",", "\n"}]]; 
luu=Length[uu]/5];
If[url==1,Run["fordat.ahk"];
uu = ReadList["testdata.txt", Record,
   RecordSeparators -> {",", "\n"}]; luu=Length[uu]/5];
If[Not[IntegerQ[luu]],Print["Problem"]];
datenow = ToExpression[StringSplit[uu[[5*luu-4]], {"-"}]]; 
datein = {2020, 6, 15}; dn = DayCount[datein, datenow]; 
dtn=StringJoin[ToString[datenow[[2]]],"-",ToString[datenow[[3]]]];
If[11==22,Do[If[Not[uu[[5*luu-3-5*55*i]]=="Wyoming"],
Print["Bad Data: ", uu[[5*luu-3-5*55*i]]," i=", i]],{i,0,0+dn}]];
wwx={}; Do[yes=1; Do[If[uu[[5*i-3]]==blist[[j]], yes=0],{j,1,5}];
If[yes==1, wwx=Join[wwx,{Table[uu[[5*(i-1)+j]],{j,1,5}]}]],{i,2,luu}];
lwwx=Length[wwx] ];

If[url==2,urx = Import["https://raw.githubusercontent.com/nytimes/covid-19-data/master/us-states.csv"];
If[1==2,urx=Get["usa-9-11.txt"]];
luu=Length[urx]; datenow = 
ToExpression[StringSplit[urx[[luu,1]], {"-"}]]; 
datein = {2020, 6, 15}; dn = DayCount[datein, datenow]; 
dtn=StringJoin[ToString[datenow[[2]]],"-",ToString[datenow[[3]]]];
Put[urx, StringJoin["usa-",dtn,".txt"]];
If[11==22,Do[If[Not[urx[[luu-55*i,2]]=="Wyoming"],
Print["Bad Data: ",urx[[luu-55*i,2]] ," i=", i]],{i,0,0+dn}]];
wwx={};
Do[yes=1; Do[If[urx[[i,2]]==blist[[j]], yes=0],{j,1,Length[blist]}];
If[yes==1, wwx=Join[wwx,{urx[[i]]}]],{i,2,luu}];lwwx=Length[wwx] ] ;

If[lwwx==0,Print["RUN AGAIN: NO DATA"],

Do[If[Not[wwx[[lwwx-50*i,2]]=="Wyoming"],
Print["Bad Data: ", wwx[[lwwx-50*i,2]]," ", wwx[[lwwx-50*i,1]]," i=", i]],
{i,0,0+dn}];
vv=Table[wwx[[i]],{i,lwwx-50*(0+dn)+1,lwwx}]; lvv=Length[vv]/50;
dat=Table[vv[[1+50*(j-1),1]],{j,1,lvv}];
nam=Table[vv[[j,2]],{j,1,50}];

Do[Do[If[Not[vv[[i+50(j-1),2]]==nam[[i]]],
Print["BAD NAME: i=",i," nam=",nam[[i]]]],{i,1,50}],{j,1,lvv}]; 
Do[ tab[i]=Table[vv[[i+50*(j-1),4]],{j,1,lvv}],{i,1,50}];
file1=StringJoin["usa-table-",dtn,".txt"];
file2=StringJoin["usa-stats-",dtn,".txt"];
file3=StringJoin["usa-names-",dtn,".txt"];
file4=StringJoin["usa-curve-",dtn,".dat"];
file5=StringJoin["usa-image-",dtn,".pdf"];

If[1==2, Put[Table[ToExpression[tab[i]],{i,1,50}],file1];
(*"C:/home/METTSY/tab-50-now.txt"*)
Put[Table[nam[[s]],{s,1,50}],file3];
(*"C:/home/METTSY/nam-50-now.txt";*)];

If[1==1, fil=1; If[FileExistsQ[file1],wss=Get[file1]; lvv=Length[wss[[1]]],
fil=0; wss=Table[tab[s],{s,1,50}]];
If[FileExistsQ[file2]&&fil==1,datss=Get[file2]; dats={datss[[1]],datss[[2]]},
dats={dat[[1]],dat[[lvv]]}];
If[FileExistsQ[file3]&&fil==1,nams=Get[file3],
nams=nam]];

stat={};
Print["TOTAL 50 STATES: from ", dat[[1]], 
" Init Cases: ", Sum[wss[[i]][[1]],{i,1,50}]];Print[""];
fun[c_,d_,x_]:=x^(c/2)*Cos[d*Log[Max[1,x]]]; dis[c_,d_,cc_]:=
Sqrt[Sum[(cc*fun[c,d,wx[[i,1]]]-wx[[i,2]])^2,{i,1,10}]];
lina[sx_Integer,jsx_Integer,x_]:=
If[(wxza[sx,jsx][[10,1]]-wxza[sx,jsx][[1,1]])==0,wxza[sx,jsx][[1,2]], 
wxza[sx,jsx][[1,2]]+ ((wxza[sx,jsx][[10,2]]-wxza[sx,jsx][[1,2]])/
(wxza[sx,jsx][[10,1]]
-wxza[sx,jsx][[1,1]]))*(x-wxza[sx,jsx][[1,1]])];
Do[(*js=1,9*)
co=2.0; do=0.48;
Do[ (*s*)
If[prnt==1,  Print[""]; Print["Forecast ", nams[[s]]];
Print[ "From ", dat[[1]], " to ",dat[[lvv-js+1]],
" init cases: ",wss[[s]][[1]]]];
ws=wss[[s]]; lw=Length[tab[s]]; 
wt=Table[ws[[i]],{i,1,Length[tab[s]]-js+1}]; lw=Length[wt];
wtab[s]=wt; sc=Round[Log[Max[1,wt[[lw]]]]/Log[10.]]-1;
ww = Table[{i/10., (wt[[i]]-wt[[1]])/10^sc}, {i, 1, lw}];
yy = ListPlot[ww, PlotStyle -> {Red, Thick}];
wx=Table[ww[[i]], {i,lw-9,lw}];
If[1==2,
fun[c_,d_,x_]:=x^(c/2)*Cos[d*Log[Max[1,x]]]; dis[c_,d_,cc_]:=
Sqrt[Sum[(cc*fun[c,d,wx[[i,1]]]-wx[[i,2]])^2,{i,1,10}]]];
mind=1000; cm=co; dm=do; ccm=fun[co,do,wx[[1,1]]/Max[0.1,wx[[1,2]]]];
Do[Do[c=co+j*0.1;d=do+jj*0.02; cc=wx[[1,2]]/Max[0.1,fun[c,d,wx[[1,1]]]];
If[dis[c,d,cc]<mind, mind=dis[c,d,cc]; cm=c; dm=d; ccm=cc;
If[1==2,Print[j," ",jj," min=",mind]]], {j,0,8}],{jj,0,8}];
If[prnt==1,
zz= Plot[ccm*fun[cm,dm,z],{z,0,ww[[lw,1]]}, PlotStyle->{Blue, Thick},
PlotRange->{0,ww[[lw,2]]+1}]]; wxza[s,js]=wx;
If[1==2,
lina[sx_Integer,jsx_Integer,x_]:=
If[(wxza[sx,jsx][[10,1]]-wxza[sx,jsx][[1,1]])==0,wxza[sx,jsx][[1,2]], 
wxza[sx,jsx][[1,2]]+ 
((wxza[sx,jsx][[10,2]]-wxza[sx,jsx][[1,2]])/(wxza[sx,jsx][[10,1]]
-wxza[sx,jsx][[1,1]]))*(x-wxza[sx,jsx][[1,1]])]];
lcoeza[s,js]=If[(wxza[s,js][[10,1]]-wxza[s,js][[1,1]])<0.1,0,
(wxza[s,js][[10,2]]-wxza[s,js][[1,2]])/(wxza[s,js][[10,1]]-wxza[s,js][[1,1]])];
If[prnt==1,xx=Plot[If[lina[s,js,z]>0,lina[s,js,z],0], {z,0,ww[[lw,1]]}, 
PlotStyle->{Green,Thin},PlotRange->{0,ww[[lw,2]]+1}]];
dmin=Sqrt[Sum[(ccm*fun[cm,dm,ww[[i,1]]]-ww[[i,2]])^2,{i,lw-20,lw}]];
dlin=Sqrt[Sum[(lina[s,js,ww[[i,1]]]-ww[[i,2]])^2,{i,lw-20,lw}]];
top=Exp[ArcTan[cm/(2dm)]/dm];
If[1==2,cmdm=StringJoin["cm=",ToString[cm]," dm=",ToString[dm], " ccm=",
ToString[ccm]," LinTan=",ToString[lcoeza[s,js]]];
midi=StringJoin["mind=",ToString[mind]," dlin=",ToString[dlin], 
" forecast=",If[dlin<mind,"Linear", ToString[top]]];
lmidi=Min[40,Length[Characters[midi]]];lcmdm=Min[40,Length[Characters[cmdm]]];
Print[StringTake[cmdm,lcmdm]];Print[StringTake[midi,lmidi]] ];
If[prnt==1,Print["cm=",cm," dm=",dm, " ccm=",ccm," tangt=",lcoeza[s,js]];
Print["mind=",mind," dlin=",dlin, " forecast=",
If[dlin<mind,"Linear", top]]]; 
scza[s,js]=sc; ccmza[s,js]=ccm; cmza[s,js]=cm; dmza[s,js]=dm; topza[s,js]=top;
dlinza[s,js]=dlin; mindza[s,js]=mind;
If[1==2&&dlin<mind, Print["Linear is Better"]];
If[prnt==1,ss=Show[xx,yy,zz];Print[ss]], {s,1,50}];

If[prnt==1,Put[Table[{dats[[1]],dats[[2]],nams[[s]],
scza[s,js],ccmza[s,js],cmza[s,js],dmza[s,js],topza[s,js],dlinza[s,js], 
mindza[s,js],Table[lin[u][x],{u,1,1}]},{s,1,50}],"usa-parameters.txt"]];

If[prnt==1,Print[""]]; 
all=50; all=50; takeall=1; neg=1; (*takeall=0 - phase 2 only*)
glist={}; cgood=0;  ctake=0; tlist={};       (*neg=1 - allow negative*)
Do[ If[(topz[s]<lw/10+4&& dlinza[s,js]>1.5*mindza[s,js]) ||
lcoeza[s,js]<0.4,
cgood=cgood+1;
glist=Join[glist,{nam[[s]]}]];
If[dlinza[s,js]>mindza[s,js],ctake=ctake+1;
tlist=Join[tlist,{nam[[s]]}]],{s,1,50}];
fulz[js][x_]:=Sum[If[dlinza[s,js]<mindza[s,js], 
takeall*(10^scza[s,js])*lina[s,js,x],
If[x<topza[s,js]||neg==1,(10^scza[s,js])*ccmza[s,js]*fun[cmza[s,js],
dmza[s,js],x],
(10^scza[s,js])*ccmza[s,js]*fun[cmza[s,js],dmza[s,js],topza[s,js]] ]],
{s,1,all}]; 
total=Table[Sum[wss[[s,j]],{s,1,all}],{j,1,lvv}]; 
scc=Round[Log[total[[lw]]]/Log[10.]]-1; scc=5;
Print[js,": ",all," STATES TILL ",dat[[lvv-js+1]]];
Print["Phase-two ",cgood,";  Non-Linear ",ctake]; 
Print[""];
If[prnt==1,
wtotx = Table[{i/10., (total[[i]]-total[[1]])/10^scc}, {i, 1, 1}];
wtoty = Table[{i/10., (total[[i]]-total[[1]])/10^scc}, {i, 1, lw}];
xtot = ListPlot[wtotx, PlotStyle -> {Red, Thick}];
ytot = ListPlot[wtoty, PlotStyle -> {Red, Thick}];
ztot = Plot[If[fulz[js][z] > 0, fulz[js][z]/10^scc, 0], {z, 0, lw/10.}, 
PlotStyle -> {Blue, Thin}, PlotRange->{0,wtoty[[lw-1+1,2]]+1}];
sss=Show[ztot,xtot,ytot]; Print[sss]];

zro=0; zio=50;
Do[If[fulz[js][zi/10.+0.2]<fulz[js][zi/10.] && zio==50,
zro= fulz[js][zi/10.]/10^scc; zio=zi],{zi,50,Min[lw+120,2*lw]}];
If[zio==50, zio=Min[lw+120,2*lw]; zro=fulz[js][zio/10.]/10.^scc];
If[js==1,zioin=zio; zroin=zro];
datio={2020, 6, 15}; datio=datein;  zidd=DatePlus[datio,zio];
zid=StringJoin[ToString[zidd[[2]]],"-",
ToString[zidd[[3]]]]; ptt={zio/10.,zro};
zrom=Round[100*zro]/1000.;zromm=Round[100*zro]/100.;
datm=dat[[lvv-js+1]];
If[1==2,zid="10-19"]; stat=Join[stat,{{datm,zio,zromm,zid}}];

If [ prnt==1,
xxtott = ListPlot[wtotx, PlotStyle -> {Red, Thick}];
yytott = ListPlot[wtoty, PlotStyle -> {Red, Thick}];
zztott = Plot[If[fulz[js][z] > 0, fulz[js][z]/10^scc, 0], 
{z, 0, zio/10.}, PlotStyle -> {Purple, Thickness[0.003]}, 
PlotRange -> {0, 2*wtoty[[lw-1+1, 2]] + 1}];
zzztott=Graphics[{White,Disk[ptt,.9],PointSize[Large], Purple,
Text[Style[zid, Bold, Italic, 8 ], Offset[{-0, +0}, ptt]]}];
sssst = Show[zztott,zzztott,yytott]; 
If[Not[FileExistsQ[file4]]||Not[FileExistsQ["usa-all-prev.dat"]],
If[FileExistsQ["usa-all-prev.dat"]&&FileExistsQ["usa-all-now.dat"],
DeleteFile["usa-all-prev.dat"]];
If[FileExistsQ["usa-all-now.dat"],
CopyFile["usa-all-now.dat","usa-all-prev.dat"]]];
Put[sssst,file4]; Put[sssst,"usa-all-now.dat"];
If[1==2,Export[file5,sssst];Print[sssst]]; 
If[1==2,ssxxt=Get["C:/home/METTSY/usa-all-init.dat"];Print[ssxxt]];
If[1==2,ssxxt = Get["usa-all-init.dat"];
xxxx=Show[zztot, zzztot, yytot, ssxx]; If[1==2,Print[xxxx]]];
Print["EXPECT TOT=", zro," AT ",zid];Print[""];
Print["PHASE-2: ",cgood," FROM ",all,", LIST:"];
Print[glist];Print[""];
Print["NON-LIN: ",ctake," FROM ",all,", LIST:"];
Print[tlist];Print[""];
Print["ALL CONSIDERED STATES: "];
Print[nam];

If[1==1,
xxtot = ListPlot[wtotx, PlotStyle -> {Red, Thick}];
yytot = ListPlot[wtoty, PlotStyle -> {Red, Thick}, 
   PlotLabels -> 
    Placed[{StringJoin["Dots: Total cases \n from ", dats[[1]], 
       "\n to ", dats[[2]]]}, Above]];
zztot = Plot[
If[fulz[js][z] > 0, fulz[js][z]/10^scc, 0], {z, 0, zio/10.+3}, 
   PlotStyle -> {Blue, Thickness[0.004]}, LabelStyle -> {Blue}, 
PlotLabel -> 
Style["Cherednik's Covid-19 projection: USA (via states)", 12,
Black, Background -> Lighter[Yellow,0.8]],
   PlotLabels -> 
    Placed[{StringJoin["\n\n\n\n\n\n\n\n Conditional USA forecast: 
", ToString[zio/10.],"(",zid,")",
" with ", ToString[zrom],"M"],
Style[
"\n\n\n\n\n\n\n\n\n\n\n Prior forecast is purple  ", Purple, Italic]}, Right], 
   PlotRange -> {0, 2*wtoty[[lw-1+1,2]]+1}];
zzztot=Graphics[{PointSize[0.015], Blue, Arrowheads[Small],
Arrow[{ptt,{zio/10.,zro+2.5}}],
Point[ptt], Text[Style[zid,Bold, 12], Offset[{-0, +20}, ptt]]}];
If[1==2,sssx = Show[zztot,zzztot,yytot]; Print[sssx]]; 
If[1==2,Put[sssx, "C:/home/METTSY/usa-all-now.dat"]];
If[1==2,ssxx = Get["usa-all-init.dat"]; If[1==2,Print[ssxx]]]; 
If[10==10,ssxxx = Get["usa-all-prev.dat"]; If[1==2,Print[ssxxx]]]; 
If[10==10,xxxx = Show[zztot, zzztot, yytot, ssxxx]; Print[xxxx]];
If[10==11,xxxx = Show[zztot, zzztot, yytot, ssxx,ssxxx]; Print[xxxx]];
Export[file5, xxxx]; Export["usa-all-now.pdf", xxxx];
If[10==11,ssxxxx = Get["usa-curve-6-7.dat"]; If[1==2,Print[ssxxxx]]; 
If[1==2,xxxxx = Show[zztot, zzztot, yytot, ssxx, ssxxx, ssxxxx]; 
Print[xxxxx]];  
xxxxx = Show[zztot, zzztot, yytot, ssxxx, ssxxxx]; Print[xxxxx];  
Export["usa-all-full.pdf", xxxxx];Export["usa-all-full.dat",xxxxx]]
]], {js,1,9}];

lstat=Length[stat];dstt=Sum[stat[[j]][[2]],{j,1,lstat}]/lstat;
dst=Round[dstt]; nstt=Sum[stat[[j]][[3]],{j,1,lstat}]/lstat;
nst=Round[100*nstt]/100.; zdd=DatePlus[datio,dst];
zd=StringJoin[ToString[zdd[[2]]],"-",ToString[zdd[[3]]]]; 
If[1==1,Put[{dat[[1]],dat[[lvv]],dst,nst,zd, stat},file2]];
Print[""];Print["TOP-AVERAGE: {",dst/10.,",",nst,"} at  ",zd," for ",
dat[[lvv]]]; Print[""]; ptt={dst/10,nst};
pttt=Table[{stat[[j]][[2]]/10.,stat[[j]][[3]]},{j,1,lstat}];
zzstt = Graphics[
   Table[{White, Disk[pttt[[j]], 0.00], Purple, 
     Text[
      Style[j, If[j < 5, Purple, Blue], Bold, Italic, 
       If[j == 1, 14, 12]], Offset[{-0, +0}, pttt[[j]]]]}, {j, 9, 
     1, -1}], PlotRange -> Automatic, Axes -> True, 
   PlotLabel -> 
    StringJoin["9 TOPS TILL ", dat[[lvv]], " AND THE  AVERAGE","\n",
"1=",stat[[1,1]]," ... "," 9=",stat[[9,1]] ]];
zzzstt = 
  Graphics[{White, Disk[ptt, 0.00], Red, 
    Text[Style[zd, Bold, Italic, 14], 
     Offset[{-0, +0}, {dst/10., nst}]]}];
stzz = Show[zzstt, zzzstt];
Print[stzz];

If[1==1,
fulll[x_]:=Sum[fulz[js][x]/lstat,{js,1,9}];
zroz=0; zioz=50;
Do[If[fulll[zi/10.+0.2]<fulll[zi/10.] && zioz==50,
zroz= fulll[zi/10.]/10^scc; zioz=zi],{zi,50,Min[lvv+120,2*lvv]}];
If[zioz==50, zioz=Min[lvv+120,2*lvv]; zroz=fulll[zioz/10.]/10^scc];
datio={2020, 6, 15}; datio=datein; zidz=DatePlus[datio,zioz];
ptdz=StringJoin[ToString[zidz[[2]]],"-",
ToString[zidz[[3]]]]; pttz={zioz/10.,zroz};
zromz=Round[100*zroz]/1000.;zrommz=Round[100*zroz]/100.;
datmz=dat[[lvv-9+1]]];

If[1==1,
wtotx = Table[{i/10., (total[[i]]-total[[1]])/10^scc}, {i, 1, 1}];
wtoty = Table[{i/10., (total[[i]]-total[[1]])/10^scc}, {i, 1, lvv}] ];

If[1==1,
xxtot = ListPlot[wtotx, PlotStyle -> {Red, Thick}];
yytot = ListPlot[wtoty, PlotStyle -> {Red, Thick}, 
   PlotLabels -> 
    Placed[{StringJoin["Dots: Total cases \n from ", dats[[1]], 
       "\n to ", dats[[2]]]}, Above]];
labxa="Cherednik's Covid-19 projection: USA (via states)";
If[1==2&&FileExistsQ[file2],uxux=Get[file2]; 
If[Length[uxux]>4, ptx={uxux[[3]]/10.,uxux[[4]]};ptd=uxux[[5]],
labx=StringJoin["\n","9 day average: at ",ptd," about ",
ToString[Round[100*uxux[[4]]]/1000.],"M"]]];
If[1==1,labx=StringJoin["\n","curve average: at ",ptdz," about ",
ToString[zromz],"M"]];
labxa=StringJoin[labxa,labx];

ztota = Plot[
If[fulll[z] > 0, fulll[z]/10^scc, 0], {z, lw/10., zioin/10+3 (*dst/10.+3*)}, 
   PlotStyle -> {Gray, Thickness[0.004]}, LabelStyle -> {Gray}, 
 (*PlotRange -> {0., 2*wtoty[[lw-1+1,2]]+1};*)
   PlotRange -> {0,zroin+12}];
zztota = Plot[
If[fulll[z] > 0, fulll[z]/10^scc, 0], {z, 0., zioin/10+4 (*dst/10.+4*)}, 
   PlotStyle -> {Gray, Thickness[0.004]}, LabelStyle -> {Gray}, 
PlotLabel -> Style[labxa, 12, Black, Background -> Lighter[Yellow,0.8]],
   PlotLabels -> 
   Placed[{StringJoin["\n\n\n\n\n\n\n\n 9-day average USA forecast: 
", ToString[zioz/10.],"(",ptdz,")"," with ", ToString[zromz],"M"],
Style[
"\n\n\n\n\n\n\n\n\n\n\n Latest forecast is purple     ", 
Purple, Italic]}, 
Right], 
 (*PlotRange -> {0, 2*wtoty[[lw-1+1,2]]+5};*)
   PlotRange -> {0,zroin+12}];
(*, ToString[dst/10.],"(",zd,")"," with ", ToString[zrom],"M",*)
zzztota=Graphics[{PointSize[0.015], Gray, Arrowheads[Small],
Arrow[{pttz,{zioz/10.,zroz+7.5}}],
Point[pttz], Text[Style[ptdz,Bold, 12], Offset[{-0, 50}, pttz]]}];
If[1==2,sssx = Show[zztot,zzztot,yytot]; Print[sssx]]; 
If[1==2,Put[sssx, "C:/home/METTSY/usa-all-now.dat"]];
If[1==2,ssxx = Get["usa-all-init.dat"]; If[1==2,Print[ssxx]]]; 
If[10==10,ssxxx = Get["usa-all-now.dat"]; If[1==2,Print[ssxxx]]]; 
If[10==10,xzzx = Show[ztota, zzztota]; If[1==2,Print[xzzx]]];
If[10==11,xxxxa = Show[zztota, zzztota, ssxx, ssxxx, yytot]; Print[xxxxa]];
If[10==10,xxxxa = Show[zztota, zzztota, ssxxx, yytot]; Print[xxxxa]];
Export["usa-all-avrg.pdf", xxxxa]]
]];
```
