## Supplementary material for "Modeling the spread of COVID-19 under active management": Software for late stages of Covid-19 in all 50 states (combined) in the USA: mathpath.txt

```
"C:\Program Files\Wolfram Research\Mathematica\11.3\math.exe"
```
