## Supplementary material for "Modeling the spread of COVID-19 under active management": Software for late stages of Covid-19 in all 50 states (combined) in the USA: usa-6-18.txt

```
{{"date", "state", "fips", "cases", "deaths"}, 
 {"2020-01-21", "Washington", 53, 1, 0}, {"2020-01-22", "Washington", 53, 1, 
  0}, {"2020-01-23", "Washington", 53, 1, 0}, {"2020-01-24", "Illinois", 17, 
  1, 0}, {"2020-01-24", "Washington", 53, 1, 0}, 
 {"2020-01-25", "California", 6, 1, 0}, {"2020-01-25", "Illinois", 17, 1, 0}, 
 {"2020-01-25", "Washington", 53, 1, 0}, {"2020-01-26", "Arizona", 4, 1, 0}, 
 {"2020-01-26", "California", 6, 2, 0}, {"2020-01-26", "Illinois", 17, 1, 0}, 
 {"2020-01-26", "Washington", 53, 1, 0}, {"2020-01-27", "Arizona", 4, 1, 0}, 
 {"2020-01-27", "California", 6, 2, 0}, {"2020-01-27", "Illinois", 17, 1, 0}, 
 {"2020-01-27", "Washington", 53, 1, 0}, {"2020-01-28", "Arizona", 4, 1, 0}, 
 {"2020-01-28", "California", 6, 2, 0}, {"2020-01-28", "Illinois", 17, 1, 0}, 
 {"2020-01-28", "Washington", 53, 1, 0}, {"2020-01-29", "Arizona", 4, 1, 0}, 
 {"2020-01-29", "California", 6, 2, 0}, {"2020-01-29", "Illinois", 17, 1, 0}, 
 {"2020-01-29", "Washington", 53, 1, 0}, {"2020-01-30", "Arizona", 4, 1, 0}, 
 {"2020-01-30", "California", 6, 2, 0}, {"2020-01-30", "Illinois", 17, 2, 0}, 
 {"2020-01-30", "Washington", 53, 1, 0}, {"2020-01-31", "Arizona", 4, 1, 0}, 
 {"2020-01-31", "California", 6, 3, 0}, {"2020-01-31", "Illinois", 17, 2, 0}, 
 {"2020-01-31", "Washington", 53, 1, 0}, {"2020-02-01", "Arizona", 4, 1, 0}, 
 {"2020-02-01", "California", 6, 3, 0}, {"2020-02-01", "Illinois", 17, 2, 0}, 
 {"2020-02-01", "Massachusetts", 25, 1, 0}, {"2020-02-01", "Washington", 53, 
  1, 0}, {"2020-02-02", "Arizona", 4, 1, 0}, {"2020-02-02", "California", 6, 
  6, 0}, {"2020-02-02", "Illinois", 17, 2, 0}, 
 {"2020-02-02", "Massachusetts", 25, 1, 0}, {"2020-02-02", "Washington", 53, 
  1, 0}, {"2020-02-03", "Arizona", 4, 1, 0}, {"2020-02-03", "California", 6, 
  6, 0}, {"2020-02-03", "Illinois", 17, 2, 0}, 
 {"2020-02-03", "Massachusetts", 25, 1, 0}, {"2020-02-03", "Washington", 53, 
  1, 0}, {"2020-02-04", "Arizona", 4, 1, 0}, {"2020-02-04", "California", 6, 
  6, 0}, {"2020-02-04", "Illinois", 17, 2, 0}, 
 {"2020-02-04", "Massachusetts", 25, 1, 0}, {"2020-02-04", "Washington", 53, 
  1, 0}, {"2020-02-05", "Arizona", 4, 1, 0}, {"2020-02-05", "California", 6, 
  6, 0}, {"2020-02-05", "Illinois", 17, 2, 0}, 
 {"2020-02-05", "Massachusetts", 25, 1, 0}, {"2020-02-05", "Washington", 53, 
  1, 0}, {"2020-02-05", "Wisconsin", 55, 1, 0}, 
 {"2020-02-06", "Arizona", 4, 1, 0}, {"2020-02-06", "California", 6, 6, 0}, 
 {"2020-02-06", "Illinois", 17, 2, 0}, {"2020-02-06", "Massachusetts", 25, 1, 
  0}, {"2020-02-06", "Washington", 53, 1, 0}, {"2020-02-06", "Wisconsin", 55, 
  1, 0}, {"2020-02-07", "Arizona", 4, 1, 0}, {"2020-02-07", "California", 6, 
  6, 0}, {"2020-02-07", "Illinois", 17, 2, 0}, 
 {"2020-02-07", "Massachusetts", 25, 1, 0}, {"2020-02-07", "Washington", 53, 
  1, 0}, {"2020-02-07", "Wisconsin", 55, 1, 0}, 
 {"2020-02-08", "Arizona", 4, 1, 0}, {"2020-02-08", "California", 6, 6, 0}, 
 {"2020-02-08", "Illinois", 17, 2, 0}, {"2020-02-08", "Massachusetts", 25, 1, 
  0}, {"2020-02-08", "Washington", 53, 1, 0}, {"2020-02-08", "Wisconsin", 55, 
  1, 0}, {"2020-02-09", "Arizona", 4, 1, 0}, {"2020-02-09", "California", 6, 
  6, 0}, {"2020-02-09", "Illinois", 17, 2, 0}, 
 {"2020-02-09", "Massachusetts", 25, 1, 0}, {"2020-02-09", "Washington", 53, 
  1, 0}, {"2020-02-09", "Wisconsin", 55, 1, 0}, 
 {"2020-02-10", "Arizona", 4, 1, 0}, {"2020-02-10", "California", 6, 7, 0}, 
 {"2020-02-10", "Illinois", 17, 2, 0}, {"2020-02-10", "Massachusetts", 25, 1, 
  0}, {"2020-02-10", "Washington", 53, 1, 0}, {"2020-02-10", "Wisconsin", 55, 
  1, 0}, {"2020-02-11", "Arizona", 4, 1, 0}, {"2020-02-11", "California", 6, 
  7, 0}, {"2020-02-11", "Illinois", 17, 2, 0}, 
 {"2020-02-11", "Massachusetts", 25, 1, 0}, {"2020-02-11", "Washington", 53, 
  1, 0}, {"2020-02-11", "Wisconsin", 55, 1, 0}, 
 {"2020-02-12", "Arizona", 4, 1, 0}, {"2020-02-12", "California", 6, 7, 0}, 
 {"2020-02-12", "Illinois", 17, 2, 0}, {"2020-02-12", "Massachusetts", 25, 1, 
  0}, {"2020-02-12", "Texas", 48, 1, 0}, {"2020-02-12", "Washington", 53, 1, 
  0}, {"2020-02-12", "Wisconsin", 55, 1, 0}, {"2020-02-13", "Arizona", 4, 1, 
  0}, {"2020-02-13", "California", 6, 7, 0}, {"2020-02-13", "Illinois", 17, 
  2, 0}, {"2020-02-13", "Massachusetts", 25, 1, 0}, 
 {"2020-02-13", "Texas", 48, 2, 0}, {"2020-02-13", "Washington", 53, 1, 0}, 
 {"2020-02-13", "Wisconsin", 55, 1, 0}, {"2020-02-14", "Arizona", 4, 1, 0}, 
 {"2020-02-14", "California", 6, 7, 0}, {"2020-02-14", "Illinois", 17, 2, 0}, 
 {"2020-02-14", "Massachusetts", 25, 1, 0}, {"2020-02-14", "Texas", 48, 2, 
  0}, {"2020-02-14", "Washington", 53, 1, 0}, {"2020-02-14", "Wisconsin", 55, 
  1, 0}, {"2020-02-15", "Arizona", 4, 1, 0}, {"2020-02-15", "California", 6, 
  7, 0}, {"2020-02-15", "Illinois", 17, 2, 0}, 
 {"2020-02-15", "Massachusetts", 25, 1, 0}, {"2020-02-15", "Texas", 48, 2, 
  0}, {"2020-02-15", "Washington", 53, 1, 0}, {"2020-02-15", "Wisconsin", 55, 
  1, 0}, {"2020-02-16", "Arizona", 4, 1, 0}, {"2020-02-16", "California", 6, 
  7, 0}, {"2020-02-16", "Illinois", 17, 2, 0}, 
 {"2020-02-16", "Massachusetts", 25, 1, 0}, {"2020-02-16", "Texas", 48, 2, 
  0}, {"2020-02-16", "Washington", 53, 1, 0}, {"2020-02-16", "Wisconsin", 55, 
  1, 0}, {"2020-02-17", "Arizona", 4, 1, 0}, {"2020-02-17", "California", 6, 
  7, 0}, {"2020-02-17", "Illinois", 17, 2, 0}, 
 {"2020-02-17", "Massachusetts", 25, 1, 0}, {"2020-02-17", "Nebraska", 31, 
  10, 0}, {"2020-02-17", "Texas", 48, 2, 0}, {"2020-02-17", "Washington", 53, 
  1, 0}, {"2020-02-17", "Wisconsin", 55, 1, 0}, 
 {"2020-02-18", "Arizona", 4, 1, 0}, {"2020-02-18", "California", 6, 7, 0}, 
 {"2020-02-18", "Illinois", 17, 2, 0}, {"2020-02-18", "Massachusetts", 25, 1, 
  0}, {"2020-02-18", "Nebraska", 31, 10, 0}, {"2020-02-18", "Texas", 48, 2, 
  0}, {"2020-02-18", "Washington", 53, 1, 0}, {"2020-02-18", "Wisconsin", 55, 
  1, 0}, {"2020-02-19", "Arizona", 4, 1, 0}, {"2020-02-19", "California", 6, 
  7, 0}, {"2020-02-19", "Illinois", 17, 2, 0}, 
 {"2020-02-19", "Massachusetts", 25, 1, 0}, {"2020-02-19", "Nebraska", 31, 
  10, 0}, {"2020-02-19", "Texas", 48, 2, 0}, {"2020-02-19", "Washington", 53, 
  1, 0}, {"2020-02-19", "Wisconsin", 55, 1, 0}, 
 {"2020-02-20", "Arizona", 4, 1, 0}, {"2020-02-20", "California", 6, 8, 0}, 
 {"2020-02-20", "Illinois", 17, 2, 0}, {"2020-02-20", "Massachusetts", 25, 1, 
  0}, {"2020-02-20", "Nebraska", 31, 11, 0}, {"2020-02-20", "Texas", 48, 2, 
  0}, {"2020-02-20", "Washington", 53, 1, 0}, {"2020-02-20", "Wisconsin", 55, 
  1, 0}, {"2020-02-21", "Arizona", 4, 1, 0}, {"2020-02-21", "California", 6, 
  9, 0}, {"2020-02-21", "Illinois", 17, 2, 0}, 
 {"2020-02-21", "Massachusetts", 25, 1, 0}, {"2020-02-21", "Nebraska", 31, 
  11, 0}, {"2020-02-21", "Texas", 48, 4, 0}, {"2020-02-21", "Washington", 53, 
  1, 0}, {"2020-02-21", "Wisconsin", 55, 1, 0}, 
 {"2020-02-22", "Arizona", 4, 1, 0}, {"2020-02-22", "California", 6, 9, 0}, 
 {"2020-02-22", "Illinois", 17, 2, 0}, {"2020-02-22", "Massachusetts", 25, 1, 
  0}, {"2020-02-22", "Nebraska", 31, 11, 0}, {"2020-02-22", "Texas", 48, 4, 
  0}, {"2020-02-22", "Washington", 53, 1, 0}, {"2020-02-22", "Wisconsin", 55, 
  1, 0}, {"2020-02-23", "Arizona", 4, 1, 0}, {"2020-02-23", "California", 6, 
  9, 0}, {"2020-02-23", "Illinois", 17, 2, 0}, 
 {"2020-02-23", "Massachusetts", 25, 1, 0}, {"2020-02-23", "Nebraska", 31, 
  11, 0}, {"2020-02-23", "Texas", 48, 4, 0}, {"2020-02-23", "Washington", 53, 
  1, 0}, {"2020-02-23", "Wisconsin", 55, 1, 0}, 
 {"2020-02-24", "Arizona", 4, 1, 0}, {"2020-02-24", "California", 6, 11, 0}, 
 {"2020-02-24", "Illinois", 17, 2, 0}, {"2020-02-24", "Massachusetts", 25, 1, 
  0}, {"2020-02-24", "Nebraska", 31, 12, 0}, {"2020-02-24", "Texas", 48, 10, 
  0}, {"2020-02-24", "Washington", 53, 5, 0}, {"2020-02-24", "Wisconsin", 55, 
  1, 0}, {"2020-02-25", "Arizona", 4, 1, 0}, {"2020-02-25", "California", 6, 
  11, 0}, {"2020-02-25", "Illinois", 17, 2, 0}, 
 {"2020-02-25", "Massachusetts", 25, 1, 0}, {"2020-02-25", "Nebraska", 31, 
  13, 0}, {"2020-02-25", "Texas", 48, 10, 0}, {"2020-02-25", "Utah", 49, 1, 
  0}, {"2020-02-25", "Washington", 53, 5, 0}, {"2020-02-25", "Wisconsin", 55, 
  1, 0}, {"2020-02-26", "Arizona", 4, 1, 0}, {"2020-02-26", "California", 6, 
  26, 0}, {"2020-02-26", "Illinois", 17, 2, 0}, 
 {"2020-02-26", "Massachusetts", 25, 1, 0}, {"2020-02-26", "Nebraska", 31, 
  13, 0}, {"2020-02-26", "Texas", 48, 10, 0}, {"2020-02-26", "Utah", 49, 1, 
  0}, {"2020-02-26", "Washington", 53, 5, 0}, {"2020-02-26", "Wisconsin", 55, 
  1, 0}, {"2020-02-27", "Arizona", 4, 1, 0}, {"2020-02-27", "California", 6, 
  26, 0}, {"2020-02-27", "Illinois", 17, 2, 0}, 
 {"2020-02-27", "Massachusetts", 25, 1, 0}, {"2020-02-27", "Nebraska", 31, 
  13, 0}, {"2020-02-27", "Texas", 48, 10, 0}, {"2020-02-27", "Utah", 49, 1, 
  0}, {"2020-02-27", "Washington", 53, 5, 0}, {"2020-02-27", "Wisconsin", 55, 
  1, 0}, {"2020-02-28", "Arizona", 4, 1, 0}, {"2020-02-28", "California", 6, 
  27, 0}, {"2020-02-28", "Illinois", 17, 2, 0}, 
 {"2020-02-28", "Massachusetts", 25, 1, 0}, {"2020-02-28", "Nebraska", 31, 
  13, 0}, {"2020-02-28", "Oregon", 41, 1, 0}, {"2020-02-28", "Texas", 48, 11, 
  0}, {"2020-02-28", "Utah", 49, 1, 0}, {"2020-02-28", "Washington", 53, 7, 
  0}, {"2020-02-28", "Wisconsin", 55, 1, 0}, {"2020-02-29", "Arizona", 4, 1, 
  0}, {"2020-02-29", "California", 6, 28, 0}, {"2020-02-29", "Illinois", 17, 
  3, 0}, {"2020-02-29", "Massachusetts", 25, 1, 0}, 
 {"2020-02-29", "Nebraska", 31, 13, 0}, {"2020-02-29", "Oregon", 41, 1, 0}, 
 {"2020-02-29", "Texas", 48, 11, 0}, {"2020-02-29", "Utah", 49, 1, 0}, 
 {"2020-02-29", "Washington", 53, 10, 1}, {"2020-02-29", "Wisconsin", 55, 1, 
  0}, {"2020-03-01", "Arizona", 4, 1, 0}, {"2020-03-01", "California", 6, 33, 
  0}, {"2020-03-01", "Florida", 12, 2, 0}, {"2020-03-01", "Illinois", 17, 3, 
  0}, {"2020-03-01", "Massachusetts", 25, 1, 0}, 
 {"2020-03-01", "Nebraska", 31, 13, 0}, {"2020-03-01", "New York", 36, 1, 0}, 
 {"2020-03-01", "Oregon", 41, 2, 0}, {"2020-03-01", "Rhode Island", 44, 2, 
  0}, {"2020-03-01", "Texas", 48, 11, 0}, {"2020-03-01", "Utah", 49, 1, 0}, 
 {"2020-03-01", "Washington", 53, 17, 3}, {"2020-03-01", "Wisconsin", 55, 1, 
  0}, {"2020-03-02", "Arizona", 4, 1, 0}, {"2020-03-02", "California", 6, 38, 
  0}, {"2020-03-02", "Florida", 12, 2, 0}, {"2020-03-02", "Georgia", 13, 2, 
  0}, {"2020-03-02", "Illinois", 17, 4, 0}, {"2020-03-02", "Massachusetts", 
  25, 2, 0}, {"2020-03-02", "Nebraska", 31, 13, 0}, 
 {"2020-03-02", "New Hampshire", 33, 1, 0}, {"2020-03-02", "New York", 36, 1, 
  0}, {"2020-03-02", "Oregon", 41, 2, 0}, {"2020-03-02", "Rhode Island", 44, 
  2, 0}, {"2020-03-02", "Texas", 48, 11, 0}, {"2020-03-02", "Utah", 49, 1, 
  0}, {"2020-03-02", "Washington", 53, 23, 6}, 
 {"2020-03-02", "Wisconsin", 55, 1, 0}, {"2020-03-03", "Arizona", 4, 2, 0}, 
 {"2020-03-03", "California", 6, 45, 0}, {"2020-03-03", "Florida", 12, 3, 0}, 
 {"2020-03-03", "Georgia", 13, 2, 0}, {"2020-03-03", "Illinois", 17, 4, 0}, 
 {"2020-03-03", "Massachusetts", 25, 2, 0}, {"2020-03-03", "Nebraska", 31, 
  13, 0}, {"2020-03-03", "New Hampshire", 33, 2, 0}, 
 {"2020-03-03", "New York", 36, 2, 0}, {"2020-03-03", "North Carolina", 37, 
  1, 0}, {"2020-03-03", "Oregon", 41, 2, 0}, {"2020-03-03", "Rhode Island", 
  44, 2, 0}, {"2020-03-03", "Texas", 48, 11, 0}, 
 {"2020-03-03", "Utah", 49, 1, 0}, {"2020-03-03", "Washington", 53, 32, 10}, 
 {"2020-03-03", "Wisconsin", 55, 1, 0}, {"2020-03-04", "Arizona", 4, 2, 0}, 
 {"2020-03-04", "California", 6, 55, 1}, {"2020-03-04", "Florida", 12, 3, 0}, 
 {"2020-03-04", "Georgia", 13, 2, 0}, {"2020-03-04", "Illinois", 17, 4, 0}, 
 {"2020-03-04", "Massachusetts", 25, 2, 0}, {"2020-03-04", "Nebraska", 31, 
  13, 0}, {"2020-03-04", "New Hampshire", 33, 2, 0}, 
 {"2020-03-04", "New Jersey", 34, 1, 0}, {"2020-03-04", "New York", 36, 11, 
  0}, {"2020-03-04", "North Carolina", 37, 1, 0}, 
 {"2020-03-04", "Oregon", 41, 2, 0}, {"2020-03-04", "Rhode Island", 44, 2, 
  0}, {"2020-03-04", "Texas", 48, 12, 0}, {"2020-03-04", "Utah", 49, 1, 0}, 
 {"2020-03-04", "Washington", 53, 47, 11}, {"2020-03-04", "Wisconsin", 55, 1, 
  0}, {"2020-03-05", "Arizona", 4, 2, 0}, {"2020-03-05", "California", 6, 67, 
  1}, {"2020-03-05", "Colorado", 8, 2, 0}, {"2020-03-05", "Florida", 12, 4, 
  0}, {"2020-03-05", "Georgia", 13, 2, 0}, {"2020-03-05", "Illinois", 17, 5, 
  0}, {"2020-03-05", "Maryland", 24, 3, 0}, {"2020-03-05", "Massachusetts", 
  25, 3, 0}, {"2020-03-05", "Nebraska", 31, 13, 0}, 
 {"2020-03-05", "Nevada", 32, 2, 0}, {"2020-03-05", "New Hampshire", 33, 2, 
  0}, {"2020-03-05", "New Jersey", 34, 2, 0}, {"2020-03-05", "New York", 36, 
  22, 0}, {"2020-03-05", "North Carolina", 37, 1, 0}, 
 {"2020-03-05", "Oregon", 41, 2, 0}, {"2020-03-05", "Rhode Island", 44, 2, 
  0}, {"2020-03-05", "Tennessee", 47, 1, 0}, {"2020-03-05", "Texas", 48, 16, 
  0}, {"2020-03-05", "Utah", 49, 1, 0}, {"2020-03-05", "Washington", 53, 75, 
  11}, {"2020-03-05", "Wisconsin", 55, 1, 0}, {"2020-03-06", "Arizona", 4, 3, 
  0}, {"2020-03-06", "California", 6, 81, 1}, {"2020-03-06", "Colorado", 8, 
  8, 0}, {"2020-03-06", "Florida", 12, 7, 2}, {"2020-03-06", "Georgia", 13, 
  3, 0}, {"2020-03-06", "Hawaii", 15, 1, 0}, {"2020-03-06", "Illinois", 17, 
  6, 0}, {"2020-03-06", "Indiana", 18, 1, 0}, {"2020-03-06", "Kentucky", 21, 
  1, 0}, {"2020-03-06", "Maryland", 24, 3, 0}, 
 {"2020-03-06", "Massachusetts", 25, 8, 0}, {"2020-03-06", "Minnesota", 27, 
  1, 0}, {"2020-03-06", "Nebraska", 31, 14, 0}, 
 {"2020-03-06", "Nevada", 32, 2, 0}, {"2020-03-06", "New Hampshire", 33, 2, 
  0}, {"2020-03-06", "New Jersey", 34, 4, 0}, {"2020-03-06", "New York", 36, 
  44, 0}, {"2020-03-06", "North Carolina", 37, 2, 0}, 
 {"2020-03-06", "Oklahoma", 40, 1, 0}, {"2020-03-06", "Oregon", 41, 2, 0}, 
 {"2020-03-06", "Pennsylvania", 42, 2, 0}, {"2020-03-06", "Rhode Island", 44, 
  3, 0}, {"2020-03-06", "South Carolina", 45, 2, 0}, 
 {"2020-03-06", "Tennessee", 47, 1, 0}, {"2020-03-06", "Texas", 48, 19, 0}, 
 {"2020-03-06", "Utah", 49, 3, 0}, {"2020-03-06", "Washington", 53, 86, 12}, 
 {"2020-03-06", "Wisconsin", 55, 1, 0}, {"2020-03-07", "Arizona", 4, 5, 0}, 
 {"2020-03-07", "California", 6, 100, 1}, {"2020-03-07", "Colorado", 8, 8, 
  0}, {"2020-03-07", "District of Columbia", 11, 1, 0}, 
 {"2020-03-07", "Florida", 12, 12, 2}, {"2020-03-07", "Georgia", 13, 7, 0}, 
 {"2020-03-07", "Hawaii", 15, 1, 0}, {"2020-03-07", "Illinois", 17, 6, 0}, 
 {"2020-03-07", "Indiana", 18, 1, 0}, {"2020-03-07", "Kansas", 20, 1, 0}, 
 {"2020-03-07", "Kentucky", 21, 1, 0}, {"2020-03-07", "Maryland", 24, 3, 0}, 
 {"2020-03-07", "Massachusetts", 25, 13, 0}, {"2020-03-07", "Minnesota", 27, 
  1, 0}, {"2020-03-07", "Missouri", 29, 1, 0}, 
 {"2020-03-07", "Nebraska", 31, 14, 0}, {"2020-03-07", "Nevada", 32, 2, 0}, 
 {"2020-03-07", "New Hampshire", 33, 4, 0}, {"2020-03-07", "New Jersey", 34, 
  4, 0}, {"2020-03-07", "New York", 36, 89, 0}, 
 {"2020-03-07", "North Carolina", 37, 2, 0}, {"2020-03-07", "Oklahoma", 40, 
  1, 0}, {"2020-03-07", "Oregon", 41, 6, 0}, {"2020-03-07", "Pennsylvania", 
  42, 4, 0}, {"2020-03-07", "Rhode Island", 44, 3, 0}, 
 {"2020-03-07", "South Carolina", 45, 2, 0}, {"2020-03-07", "Tennessee", 47, 
  1, 0}, {"2020-03-07", "Texas", 48, 19, 0}, {"2020-03-07", "Utah", 49, 3, 
  0}, {"2020-03-07", "Vermont", 50, 1, 0}, {"2020-03-07", "Virginia", 51, 1, 
  0}, {"2020-03-07", "Washington", 53, 110, 16}, 
 {"2020-03-07", "Wisconsin", 55, 1, 0}, {"2020-03-08", "Arizona", 4, 5, 0}, 
 {"2020-03-08", "California", 6, 112, 1}, {"2020-03-08", "Colorado", 8, 8, 
  0}, {"2020-03-08", "Connecticut", 9, 1, 0}, 
 {"2020-03-08", "District of Columbia", 11, 1, 0}, 
 {"2020-03-08", "Florida", 12, 13, 2}, {"2020-03-08", "Georgia", 13, 11, 0}, 
 {"2020-03-08", "Hawaii", 15, 2, 0}, {"2020-03-08", "Illinois", 17, 7, 0}, 
 {"2020-03-08", "Indiana", 18, 2, 0}, {"2020-03-08", "Iowa", 19, 3, 0}, 
 {"2020-03-08", "Kansas", 20, 1, 0}, {"2020-03-08", "Kentucky", 21, 4, 0}, 
 {"2020-03-08", "Maryland", 24, 5, 0}, {"2020-03-08", "Massachusetts", 25, 
  28, 0}, {"2020-03-08", "Minnesota", 27, 2, 0}, 
 {"2020-03-08", "Missouri", 29, 1, 0}, {"2020-03-08", "Nebraska", 31, 16, 0}, 
 {"2020-03-08", "Nevada", 32, 4, 0}, {"2020-03-08", "New Hampshire", 33, 4, 
  0}, {"2020-03-08", "New Jersey", 34, 6, 0}, {"2020-03-08", "New York", 36, 
  106, 0}, {"2020-03-08", "North Carolina", 37, 2, 0}, 
 {"2020-03-08", "Oklahoma", 40, 1, 0}, {"2020-03-08", "Oregon", 41, 13, 0}, 
 {"2020-03-08", "Pennsylvania", 42, 6, 0}, {"2020-03-08", "Rhode Island", 44, 
  3, 0}, {"2020-03-08", "South Carolina", 45, 6, 0}, 
 {"2020-03-08", "Tennessee", 47, 3, 0}, {"2020-03-08", "Texas", 48, 23, 0}, 
 {"2020-03-08", "Utah", 49, 3, 0}, {"2020-03-08", "Vermont", 50, 1, 0}, 
 {"2020-03-08", "Virginia", 51, 2, 0}, {"2020-03-08", "Washington", 53, 141, 
  19}, {"2020-03-08", "Wisconsin", 55, 1, 0}, {"2020-03-09", "Arizona", 4, 6, 
  0}, {"2020-03-09", "California", 6, 172, 2}, 
 {"2020-03-09", "Colorado", 8, 12, 0}, {"2020-03-09", "Connecticut", 9, 2, 
  0}, {"2020-03-09", "District of Columbia", 11, 4, 0}, 
 {"2020-03-09", "Florida", 12, 14, 2}, {"2020-03-09", "Georgia", 13, 17, 0}, 
 {"2020-03-09", "Hawaii", 15, 2, 0}, {"2020-03-09", "Illinois", 17, 11, 0}, 
 {"2020-03-09", "Indiana", 18, 4, 0}, {"2020-03-09", "Iowa", 19, 8, 0}, 
 {"2020-03-09", "Kansas", 20, 1, 0}, {"2020-03-09", "Kentucky", 21, 5, 0}, 
 {"2020-03-09", "Louisiana", 22, 1, 0}, {"2020-03-09", "Maryland", 24, 6, 0}, 
 {"2020-03-09", "Massachusetts", 25, 41, 0}, {"2020-03-09", "Minnesota", 27, 
  2, 0}, {"2020-03-09", "Missouri", 29, 1, 0}, 
 {"2020-03-09", "Nebraska", 31, 16, 0}, {"2020-03-09", "Nevada", 32, 4, 0}, 
 {"2020-03-09", "New Hampshire", 33, 4, 0}, {"2020-03-09", "New Jersey", 34, 
  11, 0}, {"2020-03-09", "New York", 36, 142, 0}, 
 {"2020-03-09", "North Carolina", 37, 7, 0}, {"2020-03-09", "Ohio", 39, 3, 
  0}, {"2020-03-09", "Oklahoma", 40, 1, 0}, {"2020-03-09", "Oregon", 41, 13, 
  0}, {"2020-03-09", "Pennsylvania", 42, 10, 0}, 
 {"2020-03-09", "Rhode Island", 44, 3, 0}, {"2020-03-09", "South Carolina", 
  45, 7, 0}, {"2020-03-09", "Tennessee", 47, 4, 0}, 
 {"2020-03-09", "Texas", 48, 24, 0}, {"2020-03-09", "Utah", 49, 3, 0}, 
 {"2020-03-09", "Vermont", 50, 1, 0}, {"2020-03-09", "Virginia", 51, 5, 0}, 
 {"2020-03-09", "Washington", 53, 179, 22}, {"2020-03-09", "Wisconsin", 55, 
  2, 0}, {"2020-03-10", "Arizona", 4, 6, 0}, {"2020-03-10", "California", 6, 
  179, 3}, {"2020-03-10", "Colorado", 8, 17, 0}, 
 {"2020-03-10", "Connecticut", 9, 2, 0}, 
 {"2020-03-10", "District of Columbia", 11, 4, 0}, 
 {"2020-03-10", "Florida", 12, 23, 2}, {"2020-03-10", "Georgia", 13, 22, 0}, 
 {"2020-03-10", "Hawaii", 15, 2, 0}, {"2020-03-10", "Illinois", 17, 19, 0}, 
 {"2020-03-10", "Indiana", 18, 6, 0}, {"2020-03-10", "Iowa", 19, 13, 0}, 
 {"2020-03-10", "Kansas", 20, 1, 0}, {"2020-03-10", "Kentucky", 21, 7, 0}, 
 {"2020-03-10", "Louisiana", 22, 6, 0}, {"2020-03-10", "Maryland", 24, 9, 0}, 
 {"2020-03-10", "Massachusetts", 25, 92, 0}, {"2020-03-10", "Michigan", 26, 
  2, 0}, {"2020-03-10", "Minnesota", 27, 3, 0}, 
 {"2020-03-10", "Missouri", 29, 1, 0}, {"2020-03-10", "Nebraska", 31, 17, 0}, 
 {"2020-03-10", "Nevada", 32, 4, 0}, {"2020-03-10", "New Hampshire", 33, 5, 
  0}, {"2020-03-10", "New Jersey", 34, 15, 1}, 
 {"2020-03-10", "New York", 36, 173, 0}, {"2020-03-10", "North Carolina", 37, 
  7, 0}, {"2020-03-10", "Ohio", 39, 3, 0}, {"2020-03-10", "Oklahoma", 40, 2, 
  0}, {"2020-03-10", "Oregon", 41, 14, 0}, {"2020-03-10", "Pennsylvania", 42, 
  12, 0}, {"2020-03-10", "Rhode Island", 44, 5, 0}, 
 {"2020-03-10", "South Carolina", 45, 9, 0}, {"2020-03-10", "South Dakota", 
  46, 5, 1}, {"2020-03-10", "Tennessee", 47, 7, 0}, 
 {"2020-03-10", "Texas", 48, 31, 0}, {"2020-03-10", "Utah", 49, 4, 0}, 
 {"2020-03-10", "Vermont", 50, 1, 0}, {"2020-03-10", "Virginia", 51, 8, 0}, 
 {"2020-03-10", "Washington", 53, 279, 24}, {"2020-03-10", "Wisconsin", 55, 
  3, 0}, {"2020-03-11", "Arizona", 4, 9, 0}, {"2020-03-11", "Arkansas", 5, 1, 
  0}, {"2020-03-11", "California", 6, 202, 4}, 
 {"2020-03-11", "Colorado", 8, 34, 0}, {"2020-03-11", "Connecticut", 9, 3, 
  0}, {"2020-03-11", "Delaware", 10, 1, 0}, 
 {"2020-03-11", "District of Columbia", 11, 10, 0}, 
 {"2020-03-11", "Florida", 12, 26, 2}, {"2020-03-11", "Georgia", 13, 31, 0}, 
 {"2020-03-11", "Hawaii", 15, 2, 0}, {"2020-03-11", "Illinois", 17, 25, 0}, 
 {"2020-03-11", "Indiana", 18, 11, 0}, {"2020-03-11", "Iowa", 19, 14, 0}, 
 {"2020-03-11", "Kansas", 20, 1, 0}, {"2020-03-11", "Kentucky", 21, 7, 0}, 
 {"2020-03-11", "Louisiana", 22, 13, 0}, {"2020-03-11", "Maryland", 24, 13, 
  0}, {"2020-03-11", "Massachusetts", 25, 95, 0}, 
 {"2020-03-11", "Michigan", 26, 2, 0}, {"2020-03-11", "Minnesota", 27, 5, 0}, 
 {"2020-03-11", "Mississippi", 28, 1, 0}, {"2020-03-11", "Missouri", 29, 1, 
  0}, {"2020-03-11", "Nebraska", 31, 23, 0}, {"2020-03-11", "Nevada", 32, 7, 
  0}, {"2020-03-11", "New Hampshire", 33, 5, 0}, 
 {"2020-03-11", "New Jersey", 34, 23, 1}, {"2020-03-11", "New Mexico", 35, 4, 
  0}, {"2020-03-11", "New York", 36, 217, 0}, 
 {"2020-03-11", "North Carolina", 37, 8, 0}, {"2020-03-11", "North Dakota", 
  38, 1, 0}, {"2020-03-11", "Ohio", 39, 4, 0}, 
 {"2020-03-11", "Oklahoma", 40, 2, 0}, {"2020-03-11", "Oregon", 41, 20, 0}, 
 {"2020-03-11", "Pennsylvania", 42, 16, 0}, {"2020-03-11", "Rhode Island", 
  44, 5, 0}, {"2020-03-11", "South Carolina", 45, 10, 0}, 
 {"2020-03-11", "South Dakota", 46, 8, 1}, {"2020-03-11", "Tennessee", 47, 8, 
  0}, {"2020-03-11", "Texas", 48, 33, 0}, {"2020-03-11", "Utah", 49, 5, 0}, 
 {"2020-03-11", "Vermont", 50, 2, 0}, {"2020-03-11", "Virginia", 51, 10, 0}, 
 {"2020-03-11", "Washington", 53, 338, 29}, {"2020-03-11", "Wisconsin", 55, 
  6, 0}, {"2020-03-11", "Wyoming", 56, 1, 0}, {"2020-03-12", "Alaska", 2, 1, 
  0}, {"2020-03-12", "Arizona", 4, 9, 0}, {"2020-03-12", "Arkansas", 5, 6, 
  0}, {"2020-03-12", "California", 6, 252, 4}, 
 {"2020-03-12", "Colorado", 8, 49, 1}, {"2020-03-12", "Connecticut", 9, 6, 
  0}, {"2020-03-12", "Delaware", 10, 4, 0}, 
 {"2020-03-12", "District of Columbia", 11, 10, 0}, 
 {"2020-03-12", "Florida", 12, 46, 2}, {"2020-03-12", "Georgia", 13, 31, 1}, 
 {"2020-03-12", "Hawaii", 15, 2, 0}, {"2020-03-12", "Illinois", 17, 32, 0}, 
 {"2020-03-12", "Indiana", 18, 12, 0}, {"2020-03-12", "Iowa", 19, 16, 0}, 
 {"2020-03-12", "Kansas", 20, 5, 1}, {"2020-03-12", "Kentucky", 21, 11, 0}, 
 {"2020-03-12", "Louisiana", 22, 14, 0}, {"2020-03-12", "Maine", 23, 1, 0}, 
 {"2020-03-12", "Maryland", 24, 13, 0}, {"2020-03-12", "Massachusetts", 25, 
  108, 0}, {"2020-03-12", "Michigan", 26, 12, 0}, 
 {"2020-03-12", "Minnesota", 27, 9, 0}, {"2020-03-12", "Mississippi", 28, 1, 
  0}, {"2020-03-12", "Missouri", 29, 2, 0}, {"2020-03-12", "Nebraska", 31, 
  24, 0}, {"2020-03-12", "Nevada", 32, 11, 0}, 
 {"2020-03-12", "New Hampshire", 33, 6, 0}, {"2020-03-12", "New Jersey", 34, 
  29, 1}, {"2020-03-12", "New Mexico", 35, 6, 0}, 
 {"2020-03-12", "New York", 36, 326, 0}, {"2020-03-12", "North Carolina", 37, 
  16, 0}, {"2020-03-12", "North Dakota", 38, 1, 0}, 
 {"2020-03-12", "Ohio", 39, 5, 0}, {"2020-03-12", "Oklahoma", 40, 2, 0}, 
 {"2020-03-12", "Oregon", 41, 30, 0}, {"2020-03-12", "Pennsylvania", 42, 22, 
  0}, {"2020-03-12", "Rhode Island", 44, 5, 0}, 
 {"2020-03-12", "South Carolina", 45, 12, 0}, {"2020-03-12", "South Dakota", 
  46, 8, 1}, {"2020-03-12", "Tennessee", 47, 18, 0}, 
 {"2020-03-12", "Texas", 48, 41, 0}, {"2020-03-12", "Utah", 49, 7, 0}, 
 {"2020-03-12", "Vermont", 50, 2, 0}, {"2020-03-12", "Virginia", 51, 17, 0}, 
 {"2020-03-12", "Washington", 53, 419, 32}, {"2020-03-12", "Wisconsin", 55, 
  8, 0}, {"2020-03-12", "Wyoming", 56, 1, 0}, {"2020-03-13", "Alabama", 1, 6, 
  0}, {"2020-03-13", "Alaska", 2, 1, 0}, {"2020-03-13", "Arizona", 4, 9, 0}, 
 {"2020-03-13", "Arkansas", 5, 7, 0}, {"2020-03-13", "California", 6, 320, 
  5}, {"2020-03-13", "Colorado", 8, 78, 2}, {"2020-03-13", "Connecticut", 9, 
  11, 0}, {"2020-03-13", "Delaware", 10, 4, 0}, 
 {"2020-03-13", "District of Columbia", 11, 10, 0}, 
 {"2020-03-13", "Florida", 12, 70, 2}, {"2020-03-13", "Georgia", 13, 41, 1}, 
 {"2020-03-13", "Hawaii", 15, 2, 0}, {"2020-03-13", "Idaho", 16, 1, 0}, 
 {"2020-03-13", "Illinois", 17, 46, 0}, {"2020-03-13", "Indiana", 18, 12, 0}, 
 {"2020-03-13", "Iowa", 19, 17, 0}, {"2020-03-13", "Kansas", 20, 6, 1}, 
 {"2020-03-13", "Kentucky", 21, 11, 0}, {"2020-03-13", "Louisiana", 22, 36, 
  0}, {"2020-03-13", "Maine", 23, 2, 0}, {"2020-03-13", "Maryland", 24, 18, 
  0}, {"2020-03-13", "Massachusetts", 25, 123, 0}, 
 {"2020-03-13", "Michigan", 26, 25, 0}, {"2020-03-13", "Minnesota", 27, 14, 
  0}, {"2020-03-13", "Mississippi", 28, 6, 0}, 
 {"2020-03-13", "Missouri", 29, 4, 0}, {"2020-03-13", "Montana", 30, 4, 0}, 
 {"2020-03-13", "Nebraska", 31, 27, 0}, {"2020-03-13", "Nevada", 32, 19, 0}, 
 {"2020-03-13", "New Hampshire", 33, 7, 0}, {"2020-03-13", "New Jersey", 34, 
  50, 1}, {"2020-03-13", "New Mexico", 35, 10, 0}, 
 {"2020-03-13", "New York", 36, 421, 0}, {"2020-03-13", "North Carolina", 37, 
  18, 0}, {"2020-03-13", "North Dakota", 38, 1, 0}, 
 {"2020-03-13", "Ohio", 39, 13, 0}, {"2020-03-13", "Oklahoma", 40, 3, 0}, 
 {"2020-03-13", "Oregon", 41, 30, 0}, {"2020-03-13", "Pennsylvania", 42, 41, 
  0}, {"2020-03-13", "Puerto Rico", 72, 3, 0}, 
 {"2020-03-13", "Rhode Island", 44, 20, 0}, {"2020-03-13", "South Carolina", 
  45, 13, 0}, {"2020-03-13", "South Dakota", 46, 9, 1}, 
 {"2020-03-13", "Tennessee", 47, 26, 0}, {"2020-03-13", "Texas", 48, 58, 0}, 
 {"2020-03-13", "Utah", 49, 7, 0}, {"2020-03-13", "Vermont", 50, 2, 0}, 
 {"2020-03-13", "Virginia", 51, 30, 0}, {"2020-03-13", "Washington", 53, 511, 
  37}, {"2020-03-13", "Wisconsin", 55, 19, 0}, 
 {"2020-03-13", "Wyoming", 56, 2, 0}, {"2020-03-14", "Alabama", 1, 12, 0}, 
 {"2020-03-14", "Alaska", 2, 1, 0}, {"2020-03-14", "Arizona", 4, 12, 0}, 
 {"2020-03-14", "Arkansas", 5, 9, 0}, {"2020-03-14", "California", 6, 381, 
  5}, {"2020-03-14", "Colorado", 8, 103, 2}, {"2020-03-14", "Connecticut", 9, 
  20, 0}, {"2020-03-14", "Delaware", 10, 4, 0}, 
 {"2020-03-14", "District of Columbia", 11, 16, 0}, 
 {"2020-03-14", "Florida", 12, 70, 3}, {"2020-03-14", "Georgia", 13, 65, 1}, 
 {"2020-03-14", "Hawaii", 15, 4, 0}, {"2020-03-14", "Idaho", 16, 5, 0}, 
 {"2020-03-14", "Illinois", 17, 66, 0}, {"2020-03-14", "Indiana", 18, 15, 0}, 
 {"2020-03-14", "Iowa", 19, 18, 0}, {"2020-03-14", "Kansas", 20, 8, 1}, 
 {"2020-03-14", "Kentucky", 21, 18, 0}, {"2020-03-14", "Louisiana", 22, 77, 
  1}, {"2020-03-14", "Maine", 23, 3, 0}, {"2020-03-14", "Maryland", 24, 27, 
  0}, {"2020-03-14", "Massachusetts", 25, 138, 0}, 
 {"2020-03-14", "Michigan", 26, 33, 0}, {"2020-03-14", "Minnesota", 27, 21, 
  0}, {"2020-03-14", "Mississippi", 28, 6, 0}, 
 {"2020-03-14", "Missouri", 29, 5, 0}, {"2020-03-14", "Montana", 30, 6, 0}, 
 {"2020-03-14", "Nebraska", 31, 29, 0}, {"2020-03-14", "Nevada", 32, 21, 0}, 
 {"2020-03-14", "New Hampshire", 33, 7, 0}, {"2020-03-14", "New Jersey", 34, 
  75, 2}, {"2020-03-14", "New Mexico", 35, 13, 0}, 
 {"2020-03-14", "New York", 36, 610, 2}, {"2020-03-14", "North Carolina", 37, 
  25, 0}, {"2020-03-14", "North Dakota", 38, 1, 0}, 
 {"2020-03-14", "Ohio", 39, 26, 0}, {"2020-03-14", "Oklahoma", 40, 4, 0}, 
 {"2020-03-14", "Oregon", 41, 36, 1}, {"2020-03-14", "Pennsylvania", 42, 47, 
  0}, {"2020-03-14", "Puerto Rico", 72, 4, 0}, 
 {"2020-03-14", "Rhode Island", 44, 20, 0}, {"2020-03-14", "South Carolina", 
  45, 19, 0}, {"2020-03-14", "South Dakota", 46, 9, 1}, 
 {"2020-03-14", "Tennessee", 47, 32, 0}, {"2020-03-14", "Texas", 48, 69, 0}, 
 {"2020-03-14", "Utah", 49, 21, 0}, {"2020-03-14", "Vermont", 50, 5, 0}, 
 {"2020-03-14", "Virgin Islands", 78, 1, 0}, {"2020-03-14", "Virginia", 51, 
  42, 1}, {"2020-03-14", "Washington", 53, 609, 40}, 
 {"2020-03-14", "Wisconsin", 55, 27, 0}, {"2020-03-14", "Wyoming", 56, 3, 0}, 
 {"2020-03-15", "Alabama", 1, 23, 0}, {"2020-03-15", "Alaska", 2, 1, 0}, 
 {"2020-03-15", "Arizona", 4, 13, 0}, {"2020-03-15", "Arkansas", 5, 16, 0}, 
 {"2020-03-15", "California", 6, 478, 6}, {"2020-03-15", "Colorado", 8, 136, 
  2}, {"2020-03-15", "Connecticut", 9, 26, 0}, 
 {"2020-03-15", "Delaware", 10, 7, 0}, {"2020-03-15", "District of Columbia", 
  11, 17, 0}, {"2020-03-15", "Florida", 12, 109, 3}, 
 {"2020-03-15", "Georgia", 13, 97, 1}, {"2020-03-15", "Guam", 66, 3, 0}, 
 {"2020-03-15", "Hawaii", 15, 7, 0}, {"2020-03-15", "Idaho", 16, 5, 0}, 
 {"2020-03-15", "Illinois", 17, 94, 0}, {"2020-03-15", "Indiana", 18, 19, 0}, 
 {"2020-03-15", "Iowa", 19, 22, 0}, {"2020-03-15", "Kansas", 20, 9, 1}, 
 {"2020-03-15", "Kentucky", 21, 21, 0}, {"2020-03-15", "Louisiana", 22, 103, 
  2}, {"2020-03-15", "Maine", 23, 12, 0}, {"2020-03-15", "Maryland", 24, 32, 
  0}, {"2020-03-15", "Massachusetts", 25, 164, 0}, 
 {"2020-03-15", "Michigan", 26, 53, 0}, {"2020-03-15", "Minnesota", 27, 35, 
  0}, {"2020-03-15", "Mississippi", 28, 10, 0}, 
 {"2020-03-15", "Missouri", 29, 5, 0}, {"2020-03-15", "Montana", 30, 6, 0}, 
 {"2020-03-15", "Nebraska", 31, 31, 0}, {"2020-03-15", "Nevada", 32, 26, 0}, 
 {"2020-03-15", "New Hampshire", 33, 13, 0}, {"2020-03-15", "New Jersey", 34, 
  98, 2}, {"2020-03-15", "New Mexico", 35, 17, 0}, 
 {"2020-03-15", "New York", 36, 732, 6}, {"2020-03-15", "North Carolina", 37, 
  32, 0}, {"2020-03-15", "North Dakota", 38, 1, 0}, 
 {"2020-03-15", "Ohio", 39, 37, 0}, {"2020-03-15", "Oklahoma", 40, 8, 0}, 
 {"2020-03-15", "Oregon", 41, 39, 1}, {"2020-03-15", "Pennsylvania", 42, 68, 
  0}, {"2020-03-15", "Puerto Rico", 72, 5, 0}, 
 {"2020-03-15", "Rhode Island", 44, 20, 0}, {"2020-03-15", "South Carolina", 
  45, 28, 0}, {"2020-03-15", "South Dakota", 46, 9, 1}, 
 {"2020-03-15", "Tennessee", 47, 39, 0}, {"2020-03-15", "Texas", 48, 80, 0}, 
 {"2020-03-15", "Utah", 49, 29, 0}, {"2020-03-15", "Vermont", 50, 8, 0}, 
 {"2020-03-15", "Virgin Islands", 78, 1, 0}, {"2020-03-15", "Virginia", 51, 
  45, 1}, {"2020-03-15", "Washington", 53, 675, 42}, 
 {"2020-03-15", "Wisconsin", 55, 33, 0}, {"2020-03-15", "Wyoming", 56, 3, 0}, 
 {"2020-03-16", "Alabama", 1, 29, 0}, {"2020-03-16", "Alaska", 2, 3, 0}, 
 {"2020-03-16", "Arizona", 4, 18, 0}, {"2020-03-16", "Arkansas", 5, 22, 0}, 
 {"2020-03-16", "California", 6, 588, 11}, {"2020-03-16", "Colorado", 8, 161, 
  2}, {"2020-03-16", "Connecticut", 9, 41, 0}, 
 {"2020-03-16", "Delaware", 10, 8, 0}, {"2020-03-16", "District of Columbia", 
  11, 22, 0}, {"2020-03-16", "Florida", 12, 141, 4}, 
 {"2020-03-16", "Georgia", 13, 118, 1}, {"2020-03-16", "Guam", 66, 3, 0}, 
 {"2020-03-16", "Hawaii", 15, 10, 0}, {"2020-03-16", "Idaho", 16, 5, 0}, 
 {"2020-03-16", "Illinois", 17, 104, 0}, {"2020-03-16", "Indiana", 18, 24, 
  1}, {"2020-03-16", "Iowa", 19, 22, 0}, {"2020-03-16", "Kansas", 20, 11, 1}, 
 {"2020-03-16", "Kentucky", 21, 22, 1}, {"2020-03-16", "Louisiana", 22, 137, 
  3}, {"2020-03-16", "Maine", 23, 17, 0}, {"2020-03-16", "Maryland", 24, 39, 
  0}, {"2020-03-16", "Massachusetts", 25, 197, 0}, 
 {"2020-03-16", "Michigan", 26, 54, 0}, {"2020-03-16", "Minnesota", 27, 54, 
  0}, {"2020-03-16", "Mississippi", 28, 12, 0}, 
 {"2020-03-16", "Missouri", 29, 9, 0}, {"2020-03-16", "Montana", 30, 8, 0}, 
 {"2020-03-16", "Nebraska", 31, 33, 0}, {"2020-03-16", "Nevada", 32, 45, 1}, 
 {"2020-03-16", "New Hampshire", 33, 17, 0}, {"2020-03-16", "New Jersey", 34, 
  176, 3}, {"2020-03-16", "New Mexico", 35, 21, 0}, 
 {"2020-03-16", "New York", 36, 950, 10}, {"2020-03-16", "North Carolina", 
  37, 34, 0}, {"2020-03-16", "North Dakota", 38, 1, 0}, 
 {"2020-03-16", "Ohio", 39, 50, 0}, {"2020-03-16", "Oklahoma", 40, 10, 0}, 
 {"2020-03-16", "Oregon", 41, 46, 1}, {"2020-03-16", "Pennsylvania", 42, 81, 
  0}, {"2020-03-16", "Puerto Rico", 72, 5, 0}, 
 {"2020-03-16", "Rhode Island", 44, 21, 0}, {"2020-03-16", "South Carolina", 
  45, 33, 1}, {"2020-03-16", "South Dakota", 46, 10, 1}, 
 {"2020-03-16", "Tennessee", 47, 52, 0}, {"2020-03-16", "Texas", 48, 87, 1}, 
 {"2020-03-16", "Utah", 49, 40, 0}, {"2020-03-16", "Vermont", 50, 12, 0}, 
 {"2020-03-16", "Virgin Islands", 78, 2, 0}, {"2020-03-16", "Virginia", 51, 
  51, 1}, {"2020-03-16", "Washington", 53, 794, 48}, 
 {"2020-03-16", "Wisconsin", 55, 47, 0}, {"2020-03-16", "Wyoming", 56, 10, 
  0}, {"2020-03-17", "Alabama", 1, 39, 0}, {"2020-03-17", "Alaska", 2, 6, 0}, 
 {"2020-03-17", "Arizona", 4, 20, 0}, {"2020-03-17", "Arkansas", 5, 22, 0}, 
 {"2020-03-17", "California", 6, 732, 14}, {"2020-03-17", "Colorado", 8, 183, 
  3}, {"2020-03-17", "Connecticut", 9, 68, 0}, 
 {"2020-03-17", "Delaware", 10, 16, 0}, 
 {"2020-03-17", "District of Columbia", 11, 31, 0}, 
 {"2020-03-17", "Florida", 12, 210, 6}, {"2020-03-17", "Georgia", 13, 142, 
  1}, {"2020-03-17", "Guam", 66, 3, 0}, {"2020-03-17", "Hawaii", 15, 14, 0}, 
 {"2020-03-17", "Idaho", 16, 9, 0}, {"2020-03-17", "Illinois", 17, 159, 1}, 
 {"2020-03-17", "Indiana", 18, 30, 2}, {"2020-03-17", "Iowa", 19, 29, 0}, 
 {"2020-03-17", "Kansas", 20, 17, 1}, {"2020-03-17", "Kentucky", 21, 26, 1}, 
 {"2020-03-17", "Louisiana", 22, 196, 5}, {"2020-03-17", "Maine", 23, 32, 0}, 
 {"2020-03-17", "Maryland", 24, 57, 0}, {"2020-03-17", "Massachusetts", 25, 
  218, 0}, {"2020-03-17", "Michigan", 26, 65, 0}, 
 {"2020-03-17", "Minnesota", 27, 60, 0}, {"2020-03-17", "Mississippi", 28, 
  21, 0}, {"2020-03-17", "Missouri", 29, 16, 0}, 
 {"2020-03-17", "Montana", 30, 8, 0}, {"2020-03-17", "Nebraska", 31, 36, 0}, 
 {"2020-03-17", "Nevada", 32, 55, 1}, {"2020-03-17", "New Hampshire", 33, 26, 
  0}, {"2020-03-17", "New Jersey", 34, 268, 3}, 
 {"2020-03-17", "New Mexico", 35, 23, 0}, {"2020-03-17", "New York", 36, 
  1375, 18}, {"2020-03-17", "North Carolina", 37, 42, 0}, 
 {"2020-03-17", "North Dakota", 38, 5, 0}, {"2020-03-17", "Ohio", 39, 67, 0}, 
 {"2020-03-17", "Oklahoma", 40, 18, 0}, {"2020-03-17", "Oregon", 41, 66, 2}, 
 {"2020-03-17", "Pennsylvania", 42, 101, 0}, {"2020-03-17", "Puerto Rico", 
  72, 5, 0}, {"2020-03-17", "Rhode Island", 44, 23, 0}, 
 {"2020-03-17", "South Carolina", 45, 47, 1}, {"2020-03-17", "South Dakota", 
  46, 11, 1}, {"2020-03-17", "Tennessee", 47, 73, 0}, 
 {"2020-03-17", "Texas", 48, 106, 1}, {"2020-03-17", "Utah", 49, 51, 0}, 
 {"2020-03-17", "Vermont", 50, 14, 0}, {"2020-03-17", "Virgin Islands", 78, 
  2, 0}, {"2020-03-17", "Virginia", 51, 67, 2}, 
 {"2020-03-17", "Washington", 53, 908, 54}, {"2020-03-17", "West Virginia", 
  54, 1, 0}, {"2020-03-17", "Wisconsin", 55, 72, 0}, 
 {"2020-03-17", "Wyoming", 56, 15, 0}, {"2020-03-18", "Alabama", 1, 51, 0}, 
 {"2020-03-18", "Alaska", 2, 9, 0}, {"2020-03-18", "Arizona", 4, 28, 0}, 
 {"2020-03-18", "Arkansas", 5, 33, 0}, {"2020-03-18", "California", 6, 893, 
  17}, {"2020-03-18", "Colorado", 8, 216, 3}, {"2020-03-18", "Connecticut", 
  9, 96, 1}, {"2020-03-18", "Delaware", 10, 26, 0}, 
 {"2020-03-18", "District of Columbia", 11, 36, 0}, 
 {"2020-03-18", "Florida", 12, 326, 7}, {"2020-03-18", "Georgia", 13, 193, 
  3}, {"2020-03-18", "Guam", 66, 8, 0}, {"2020-03-18", "Hawaii", 15, 16, 0}, 
 {"2020-03-18", "Idaho", 16, 11, 0}, {"2020-03-18", "Illinois", 17, 286, 1}, 
 {"2020-03-18", "Indiana", 18, 39, 2}, {"2020-03-18", "Iowa", 19, 38, 0}, 
 {"2020-03-18", "Kansas", 20, 22, 1}, {"2020-03-18", "Kentucky", 21, 35, 1}, 
 {"2020-03-18", "Louisiana", 22, 280, 7}, {"2020-03-18", "Maine", 23, 43, 0}, 
 {"2020-03-18", "Maryland", 24, 85, 1}, {"2020-03-18", "Massachusetts", 25, 
  256, 0}, {"2020-03-18", "Michigan", 26, 80, 1}, 
 {"2020-03-18", "Minnesota", 27, 77, 0}, {"2020-03-18", "Mississippi", 28, 
  34, 0}, {"2020-03-18", "Missouri", 29, 21, 1}, 
 {"2020-03-18", "Montana", 30, 12, 0}, {"2020-03-18", "Nebraska", 31, 43, 0}, 
 {"2020-03-18", "Nevada", 32, 82, 1}, {"2020-03-18", "New Hampshire", 33, 39, 
  0}, {"2020-03-18", "New Jersey", 34, 427, 5}, 
 {"2020-03-18", "New Mexico", 35, 28, 0}, {"2020-03-18", "New York", 36, 
  2387, 32}, {"2020-03-18", "North Carolina", 37, 66, 0}, 
 {"2020-03-18", "North Dakota", 38, 7, 0}, {"2020-03-18", "Ohio", 39, 90, 0}, 
 {"2020-03-18", "Oklahoma", 40, 29, 0}, {"2020-03-18", "Oregon", 41, 74, 3}, 
 {"2020-03-18", "Pennsylvania", 42, 139, 1}, {"2020-03-18", "Puerto Rico", 
  72, 5, 0}, {"2020-03-18", "Rhode Island", 44, 33, 0}, 
 {"2020-03-18", "South Carolina", 45, 60, 1}, {"2020-03-18", "South Dakota", 
  46, 11, 1}, {"2020-03-18", "Tennessee", 47, 98, 0}, 
 {"2020-03-18", "Texas", 48, 166, 2}, {"2020-03-18", "Utah", 49, 65, 0}, 
 {"2020-03-18", "Vermont", 50, 19, 0}, {"2020-03-18", "Virgin Islands", 78, 
  3, 0}, {"2020-03-18", "Virginia", 51, 78, 2}, 
 {"2020-03-18", "Washington", 53, 1026, 68}, {"2020-03-18", "West Virginia", 
  54, 2, 0}, {"2020-03-18", "Wisconsin", 55, 106, 0}, 
 {"2020-03-18", "Wyoming", 56, 17, 0}, {"2020-03-19", "Alabama", 1, 78, 0}, 
 {"2020-03-19", "Alaska", 2, 12, 0}, {"2020-03-19", "Arizona", 4, 47, 0}, 
 {"2020-03-19", "Arkansas", 5, 62, 0}, {"2020-03-19", "California", 6, 1067, 
  19}, {"2020-03-19", "Colorado", 8, 278, 5}, {"2020-03-19", "Connecticut", 
  9, 159, 4}, {"2020-03-19", "Delaware", 10, 30, 0}, 
 {"2020-03-19", "District of Columbia", 11, 39, 0}, 
 {"2020-03-19", "Florida", 12, 434, 8}, {"2020-03-19", "Georgia", 13, 282, 
  10}, {"2020-03-19", "Guam", 66, 12, 0}, {"2020-03-19", "Hawaii", 15, 26, 
  0}, {"2020-03-19", "Idaho", 16, 23, 0}, {"2020-03-19", "Illinois", 17, 420, 
  4}, {"2020-03-19", "Indiana", 18, 56, 2}, {"2020-03-19", "Iowa", 19, 44, 
  0}, {"2020-03-19", "Kansas", 20, 35, 1}, {"2020-03-19", "Kentucky", 21, 47, 
  2}, {"2020-03-19", "Louisiana", 22, 392, 10}, 
 {"2020-03-19", "Maine", 23, 52, 0}, {"2020-03-19", "Maryland", 24, 108, 1}, 
 {"2020-03-19", "Massachusetts", 25, 328, 0}, {"2020-03-19", "Michigan", 26, 
  334, 3}, {"2020-03-19", "Minnesota", 27, 89, 0}, 
 {"2020-03-19", "Mississippi", 28, 50, 1}, {"2020-03-19", "Missouri", 29, 35, 
  1}, {"2020-03-19", "Montana", 30, 19, 0}, {"2020-03-19", "Nebraska", 31, 
  47, 0}, {"2020-03-19", "Nevada", 32, 99, 1}, 
 {"2020-03-19", "New Hampshire", 33, 44, 0}, {"2020-03-19", "New Jersey", 34, 
  735, 9}, {"2020-03-19", "New Mexico", 35, 35, 0}, 
 {"2020-03-19", "New York", 36, 4161, 39}, {"2020-03-19", "North Carolina", 
  37, 104, 0}, {"2020-03-19", "North Dakota", 38, 19, 0}, 
 {"2020-03-19", "Ohio", 39, 120, 0}, {"2020-03-19", "Oklahoma", 40, 44, 1}, 
 {"2020-03-19", "Oregon", 41, 87, 3}, {"2020-03-19", "Pennsylvania", 42, 187, 
  1}, {"2020-03-19", "Puerto Rico", 72, 6, 0}, 
 {"2020-03-19", "Rhode Island", 44, 44, 0}, {"2020-03-19", "South Carolina", 
  45, 81, 1}, {"2020-03-19", "South Dakota", 46, 14, 1}, 
 {"2020-03-19", "Tennessee", 47, 155, 0}, {"2020-03-19", "Texas", 48, 248, 
  4}, {"2020-03-19", "Utah", 49, 80, 0}, {"2020-03-19", "Vermont", 50, 22, 
  2}, {"2020-03-19", "Virgin Islands", 78, 3, 0}, 
 {"2020-03-19", "Virginia", 51, 94, 2}, {"2020-03-19", "Washington", 53, 
  1228, 75}, {"2020-03-19", "West Virginia", 54, 5, 0}, 
 {"2020-03-19", "Wisconsin", 55, 155, 2}, {"2020-03-19", "Wyoming", 56, 18, 
  0}, {"2020-03-20", "Alabama", 1, 106, 0}, {"2020-03-20", "Alaska", 2, 14, 
  0}, {"2020-03-20", "Arizona", 4, 70, 1}, {"2020-03-20", "Arkansas", 5, 100, 
  0}, {"2020-03-20", "California", 6, 1283, 24}, 
 {"2020-03-20", "Colorado", 8, 364, 5}, {"2020-03-20", "Connecticut", 9, 194, 
  4}, {"2020-03-20", "Delaware", 10, 39, 0}, 
 {"2020-03-20", "District of Columbia", 11, 71, 0}, 
 {"2020-03-20", "Florida", 12, 564, 9}, {"2020-03-20", "Georgia", 13, 482, 
  14}, {"2020-03-20", "Guam", 66, 14, 0}, {"2020-03-20", "Hawaii", 15, 37, 
  0}, {"2020-03-20", "Idaho", 16, 31, 0}, {"2020-03-20", "Illinois", 17, 583, 
  5}, {"2020-03-20", "Indiana", 18, 81, 5}, {"2020-03-20", "Iowa", 19, 45, 
  0}, {"2020-03-20", "Kansas", 20, 49, 1}, {"2020-03-20", "Kentucky", 21, 63, 
  2}, {"2020-03-20", "Louisiana", 22, 537, 10}, 
 {"2020-03-20", "Maine", 23, 57, 0}, {"2020-03-20", "Maryland", 24, 150, 2}, 
 {"2020-03-20", "Massachusetts", 25, 413, 1}, {"2020-03-20", "Michigan", 26, 
  548, 4}, {"2020-03-20", "Minnesota", 27, 115, 0}, 
 {"2020-03-20", "Mississippi", 28, 80, 1}, {"2020-03-20", "Missouri", 29, 73, 
  3}, {"2020-03-20", "Montana", 30, 19, 0}, {"2020-03-20", "Nebraska", 31, 
  53, 0}, {"2020-03-20", "Nevada", 32, 165, 2}, 
 {"2020-03-20", "New Hampshire", 33, 55, 0}, {"2020-03-20", "New Jersey", 34, 
  896, 11}, {"2020-03-20", "New Mexico", 35, 43, 0}, 
 {"2020-03-20", "New York", 36, 7113, 68}, {"2020-03-20", "North Carolina", 
  37, 144, 0}, {"2020-03-20", "North Dakota", 38, 27, 0}, 
 {"2020-03-20", "Ohio", 39, 169, 1}, {"2020-03-20", "Oklahoma", 40, 49, 1}, 
 {"2020-03-20", "Oregon", 41, 114, 3}, {"2020-03-20", "Pennsylvania", 42, 
  269, 1}, {"2020-03-20", "Puerto Rico", 72, 14, 0}, 
 {"2020-03-20", "Rhode Island", 44, 44, 0}, {"2020-03-20", "South Carolina", 
  45, 126, 3}, {"2020-03-20", "South Dakota", 46, 14, 1}, 
 {"2020-03-20", "Tennessee", 47, 237, 0}, {"2020-03-20", "Texas", 48, 377, 
  5}, {"2020-03-20", "Utah", 49, 112, 0}, {"2020-03-20", "Vermont", 50, 29, 
  2}, {"2020-03-20", "Virgin Islands", 78, 6, 0}, 
 {"2020-03-20", "Virginia", 51, 115, 2}, {"2020-03-20", "Washington", 53, 
  1404, 83}, {"2020-03-20", "West Virginia", 54, 8, 0}, 
 {"2020-03-20", "Wisconsin", 55, 216, 3}, {"2020-03-20", "Wyoming", 56, 22, 
  0}, {"2020-03-21", "Alabama", 1, 131, 0}, {"2020-03-21", "Alaska", 2, 21, 
  0}, {"2020-03-21", "Arizona", 4, 104, 1}, {"2020-03-21", "Arkansas", 5, 
  118, 0}, {"2020-03-21", "California", 6, 1544, 28}, 
 {"2020-03-21", "Colorado", 8, 475, 6}, {"2020-03-21", "Connecticut", 9, 223, 
  5}, {"2020-03-21", "Delaware", 10, 45, 0}, 
 {"2020-03-21", "District of Columbia", 11, 77, 1}, 
 {"2020-03-21", "Florida", 12, 764, 11}, {"2020-03-21", "Georgia", 13, 552, 
  20}, {"2020-03-21", "Guam", 66, 15, 0}, {"2020-03-21", "Hawaii", 15, 48, 
  0}, {"2020-03-21", "Idaho", 16, 42, 0}, {"2020-03-21", "Illinois", 17, 751, 
  6}, {"2020-03-21", "Indiana", 18, 128, 6}, {"2020-03-21", "Iowa", 19, 68, 
  0}, {"2020-03-21", "Kansas", 20, 57, 2}, {"2020-03-21", "Kentucky", 21, 84, 
  3}, {"2020-03-21", "Louisiana", 22, 763, 16}, 
 {"2020-03-21", "Maine", 23, 70, 0}, {"2020-03-21", "Maryland", 24, 195, 3}, 
 {"2020-03-21", "Massachusetts", 25, 525, 2}, {"2020-03-21", "Michigan", 26, 
  787, 6}, {"2020-03-21", "Minnesota", 27, 138, 1}, 
 {"2020-03-21", "Mississippi", 28, 140, 1}, {"2020-03-21", "Missouri", 29, 
  93, 3}, {"2020-03-21", "Montana", 30, 29, 0}, 
 {"2020-03-21", "Nebraska", 31, 61, 0}, {"2020-03-21", "Nevada", 32, 165, 2}, 
 {"2020-03-21", "New Hampshire", 33, 65, 0}, {"2020-03-21", "New Jersey", 34, 
  1336, 16}, {"2020-03-21", "New Mexico", 35, 57, 0}, 
 {"2020-03-21", "New York", 36, 10371, 95}, {"2020-03-21", "North Carolina", 
  37, 184, 0}, {"2020-03-21", "North Dakota", 38, 28, 0}, 
 {"2020-03-21", "Ohio", 39, 247, 3}, {"2020-03-21", "Oklahoma", 40, 53, 1}, 
 {"2020-03-21", "Oregon", 41, 137, 4}, {"2020-03-21", "Pennsylvania", 42, 
  388, 2}, {"2020-03-21", "Puerto Rico", 72, 21, 1}, 
 {"2020-03-21", "Rhode Island", 44, 66, 0}, {"2020-03-21", "South Carolina", 
  45, 172, 3}, {"2020-03-21", "South Dakota", 46, 14, 1}, 
 {"2020-03-21", "Tennessee", 47, 312, 2}, {"2020-03-21", "Texas", 48, 547, 
  5}, {"2020-03-21", "Utah", 49, 138, 0}, {"2020-03-21", "Vermont", 50, 49, 
  2}, {"2020-03-21", "Virgin Islands", 78, 6, 0}, 
 {"2020-03-21", "Virginia", 51, 152, 3}, {"2020-03-21", "Washington", 53, 
  1655, 95}, {"2020-03-21", "West Virginia", 54, 12, 0}, 
 {"2020-03-21", "Wisconsin", 55, 281, 4}, {"2020-03-21", "Wyoming", 56, 24, 
  0}, {"2020-03-22", "Alabama", 1, 157, 0}, {"2020-03-22", "Alaska", 2, 22, 
  0}, {"2020-03-22", "Arizona", 4, 153, 2}, {"2020-03-22", "Arkansas", 5, 
  165, 0}, {"2020-03-22", "California", 6, 1851, 35}, 
 {"2020-03-22", "Colorado", 8, 591, 7}, {"2020-03-22", "Connecticut", 9, 327, 
  8}, {"2020-03-22", "Delaware", 10, 56, 0}, 
 {"2020-03-22", "District of Columbia", 11, 98, 1}, 
 {"2020-03-22", "Florida", 12, 1000, 13}, {"2020-03-22", "Georgia", 13, 620, 
  25}, {"2020-03-22", "Guam", 66, 27, 1}, {"2020-03-22", "Hawaii", 15, 56, 
  0}, {"2020-03-22", "Idaho", 16, 47, 0}, {"2020-03-22", "Illinois", 17, 
  1047, 9}, {"2020-03-22", "Indiana", 18, 204, 9}, 
 {"2020-03-22", "Iowa", 19, 90, 0}, {"2020-03-22", "Kansas", 20, 66, 2}, 
 {"2020-03-22", "Kentucky", 21, 103, 3}, {"2020-03-22", "Louisiana", 22, 837, 
  20}, {"2020-03-22", "Maine", 23, 89, 0}, {"2020-03-22", "Maryland", 24, 
  245, 3}, {"2020-03-22", "Massachusetts", 25, 646, 5}, 
 {"2020-03-22", "Michigan", 26, 1033, 9}, {"2020-03-22", "Minnesota", 27, 
  171, 1}, {"2020-03-22", "Mississippi", 28, 207, 1}, 
 {"2020-03-22", "Missouri", 29, 130, 3}, {"2020-03-22", "Montana", 30, 34, 
  0}, {"2020-03-22", "Nebraska", 31, 62, 0}, {"2020-03-22", "Nevada", 32, 
  190, 2}, {"2020-03-22", "New Hampshire", 33, 78, 0}, 
 {"2020-03-22", "New Jersey", 34, 1914, 20}, {"2020-03-22", "New Mexico", 35, 
  65, 0}, {"2020-03-22", "New York", 36, 15188, 142}, 
 {"2020-03-22", "North Carolina", 37, 269, 0}, 
 {"2020-03-22", "North Dakota", 38, 30, 0}, {"2020-03-22", "Ohio", 39, 351, 
  3}, {"2020-03-22", "Oklahoma", 40, 67, 2}, {"2020-03-22", "Oregon", 41, 
  161, 5}, {"2020-03-22", "Pennsylvania", 42, 504, 3}, 
 {"2020-03-22", "Puerto Rico", 72, 23, 1}, {"2020-03-22", "Rhode Island", 44, 
  83, 0}, {"2020-03-22", "South Carolina", 45, 194, 3}, 
 {"2020-03-22", "South Dakota", 46, 21, 1}, {"2020-03-22", "Tennessee", 47, 
  424, 2}, {"2020-03-22", "Texas", 48, 632, 7}, 
 {"2020-03-22", "Utah", 49, 182, 1}, {"2020-03-22", "Vermont", 50, 52, 2}, 
 {"2020-03-22", "Virgin Islands", 78, 17, 0}, {"2020-03-22", "Virginia", 51, 
  219, 6}, {"2020-03-22", "Washington", 53, 1844, 97}, 
 {"2020-03-22", "West Virginia", 54, 16, 0}, {"2020-03-22", "Wisconsin", 55, 
  382, 4}, {"2020-03-22", "Wyoming", 56, 26, 0}, 
 {"2020-03-23", "Alabama", 1, 196, 0}, {"2020-03-23", "Alaska", 2, 36, 0}, 
 {"2020-03-23", "Arizona", 4, 234, 2}, {"2020-03-23", "Arkansas", 5, 201, 0}, 
 {"2020-03-23", "California", 6, 2240, 39}, {"2020-03-23", "Colorado", 8, 
  721, 10}, {"2020-03-23", "Connecticut", 9, 415, 10}, 
 {"2020-03-23", "Delaware", 10, 87, 0}, 
 {"2020-03-23", "District of Columbia", 11, 116, 2}, 
 {"2020-03-23", "Florida", 12, 1222, 18}, {"2020-03-23", "Georgia", 13, 800, 
  25}, {"2020-03-23", "Guam", 66, 29, 1}, {"2020-03-23", "Hawaii", 15, 77, 
  0}, {"2020-03-23", "Idaho", 16, 50, 0}, {"2020-03-23", "Illinois", 17, 
  1285, 12}, {"2020-03-23", "Indiana", 18, 264, 12}, 
 {"2020-03-23", "Iowa", 19, 105, 0}, {"2020-03-23", "Kansas", 20, 82, 2}, 
 {"2020-03-23", "Kentucky", 21, 124, 3}, {"2020-03-23", "Louisiana", 22, 
  1172, 34}, {"2020-03-23", "Maine", 23, 107, 0}, 
 {"2020-03-23", "Maryland", 24, 290, 3}, {"2020-03-23", "Massachusetts", 25, 
  777, 9}, {"2020-03-23", "Michigan", 26, 1324, 16}, 
 {"2020-03-23", "Minnesota", 27, 235, 1}, {"2020-03-23", "Mississippi", 28, 
  249, 1}, {"2020-03-23", "Missouri", 29, 183, 4}, 
 {"2020-03-23", "Montana", 30, 45, 0}, {"2020-03-23", "Nebraska", 31, 73, 0}, 
 {"2020-03-23", "Nevada", 32, 265, 4}, {"2020-03-23", "New Hampshire", 33, 
  101, 1}, {"2020-03-23", "New Jersey", 34, 2844, 27}, 
 {"2020-03-23", "New Mexico", 35, 83, 0}, {"2020-03-23", "New York", 36, 
  20899, 183}, {"2020-03-23", "North Carolina", 37, 302, 0}, 
 {"2020-03-23", "North Dakota", 38, 32, 0}, {"2020-03-23", "Ohio", 39, 444, 
  6}, {"2020-03-23", "Oklahoma", 40, 81, 2}, {"2020-03-23", "Oregon", 41, 
  191, 5}, {"2020-03-23", "Pennsylvania", 42, 644, 6}, 
 {"2020-03-23", "Puerto Rico", 72, 31, 2}, {"2020-03-23", "Rhode Island", 44, 
  106, 0}, {"2020-03-23", "South Carolina", 45, 299, 5}, 
 {"2020-03-23", "South Dakota", 46, 28, 1}, {"2020-03-23", "Tennessee", 47, 
  522, 2}, {"2020-03-23", "Texas", 48, 728, 7}, 
 {"2020-03-23", "Utah", 49, 257, 1}, {"2020-03-23", "Vermont", 50, 75, 2}, 
 {"2020-03-23", "Virgin Islands", 78, 17, 0}, {"2020-03-23", "Virginia", 51, 
  254, 6}, {"2020-03-23", "Washington", 53, 2101, 110}, 
 {"2020-03-23", "West Virginia", 54, 16, 0}, {"2020-03-23", "Wisconsin", 55, 
  418, 5}, {"2020-03-23", "Wyoming", 56, 28, 0}, 
 {"2020-03-24", "Alabama", 1, 242, 0}, {"2020-03-24", "Alaska", 2, 42, 0}, 
 {"2020-03-24", "Arizona", 4, 326, 6}, {"2020-03-24", "Arkansas", 5, 231, 2}, 
 {"2020-03-24", "California", 6, 2644, 52}, {"2020-03-24", "Colorado", 8, 
  912, 11}, {"2020-03-24", "Connecticut", 9, 618, 12}, 
 {"2020-03-24", "Delaware", 10, 104, 0}, 
 {"2020-03-24", "District of Columbia", 11, 137, 2}, 
 {"2020-03-24", "Florida", 12, 1467, 19}, {"2020-03-24", "Georgia", 13, 1095, 
  38}, {"2020-03-24", "Guam", 66, 32, 1}, {"2020-03-24", "Hawaii", 15, 90, 
  0}, {"2020-03-24", "Idaho", 16, 73, 0}, {"2020-03-24", "Illinois", 17, 
  1535, 16}, {"2020-03-24", "Indiana", 18, 371, 17}, 
 {"2020-03-24", "Iowa", 19, 124, 1}, {"2020-03-24", "Kansas", 20, 99, 3}, 
 {"2020-03-24", "Kentucky", 21, 157, 3}, {"2020-03-24", "Louisiana", 22, 
  1388, 46}, {"2020-03-24", "Maine", 23, 118, 0}, 
 {"2020-03-24", "Maryland", 24, 349, 4}, {"2020-03-24", "Massachusetts", 25, 
  1159, 11}, {"2020-03-24", "Michigan", 26, 1791, 24}, 
 {"2020-03-24", "Minnesota", 27, 262, 1}, {"2020-03-24", "Mississippi", 28, 
  320, 1}, {"2020-03-24", "Missouri", 29, 255, 5}, 
 {"2020-03-24", "Montana", 30, 51, 0}, {"2020-03-24", "Nebraska", 31, 77, 0}, 
 {"2020-03-24", "Nevada", 32, 315, 6}, {"2020-03-24", "New Hampshire", 33, 
  108, 1}, {"2020-03-24", "New Jersey", 34, 3675, 44}, 
 {"2020-03-24", "New Mexico", 35, 100, 0}, {"2020-03-24", "New York", 36, 
  25703, 256}, {"2020-03-24", "North Carolina", 37, 397, 0}, 
 {"2020-03-24", "North Dakota", 38, 36, 0}, {"2020-03-24", "Ohio", 39, 564, 
  8}, {"2020-03-24", "Oklahoma", 40, 106, 3}, {"2020-03-24", "Oregon", 41, 
  209, 8}, {"2020-03-24", "Pennsylvania", 42, 851, 7}, 
 {"2020-03-24", "Puerto Rico", 72, 39, 2}, {"2020-03-24", "Rhode Island", 44, 
  124, 0}, {"2020-03-24", "South Carolina", 45, 342, 7}, 
 {"2020-03-24", "South Dakota", 46, 30, 1}, {"2020-03-24", "Tennessee", 47, 
  678, 2}, {"2020-03-24", "Texas", 48, 857, 11}, 
 {"2020-03-24", "Utah", 49, 298, 1}, {"2020-03-24", "Vermont", 50, 95, 7}, 
 {"2020-03-24", "Virgin Islands", 78, 17, 0}, {"2020-03-24", "Virginia", 51, 
  290, 7}, {"2020-03-24", "Washington", 53, 2469, 123}, 
 {"2020-03-24", "West Virginia", 54, 39, 0}, {"2020-03-24", "Wisconsin", 55, 
  481, 5}, {"2020-03-24", "Wyoming", 56, 37, 0}, 
 {"2020-03-25", "Alabama", 1, 386, 1}, {"2020-03-25", "Alaska", 2, 59, 0}, 
 {"2020-03-25", "Arizona", 4, 402, 6}, {"2020-03-25", "Arkansas", 5, 307, 2}, 
 {"2020-03-25", "California", 6, 3183, 67}, {"2020-03-25", "Colorado", 8, 
  1086, 19}, {"2020-03-25", "Connecticut", 9, 875, 19}, 
 {"2020-03-25", "Delaware", 10, 119, 0}, 
 {"2020-03-25", "District of Columbia", 11, 183, 2}, 
 {"2020-03-25", "Florida", 12, 1965, 23}, {"2020-03-25", "Georgia", 13, 1385, 
  47}, {"2020-03-25", "Guam", 66, 32, 1}, {"2020-03-25", "Hawaii", 15, 95, 
  0}, {"2020-03-25", "Idaho", 16, 123, 0}, {"2020-03-25", "Illinois", 17, 
  1874, 21}, {"2020-03-25", "Indiana", 18, 484, 19}, 
 {"2020-03-25", "Iowa", 19, 145, 1}, {"2020-03-25", "Kansas", 20, 132, 3}, 
 {"2020-03-25", "Kentucky", 21, 198, 5}, {"2020-03-25", "Louisiana", 22, 
  1795, 65}, {"2020-03-25", "Maine", 23, 142, 0}, 
 {"2020-03-25", "Maryland", 24, 423, 4}, {"2020-03-25", "Massachusetts", 25, 
  1838, 15}, {"2020-03-25", "Michigan", 26, 2293, 43}, 
 {"2020-03-25", "Minnesota", 27, 287, 1}, {"2020-03-25", "Mississippi", 28, 
  376, 5}, {"2020-03-25", "Missouri", 29, 377, 8}, 
 {"2020-03-25", "Montana", 30, 65, 0}, {"2020-03-25", "Nebraska", 31, 84, 0}, 
 {"2020-03-25", "Nevada", 32, 405, 10}, {"2020-03-25", "New Hampshire", 33, 
  137, 1}, {"2020-03-25", "New Jersey", 34, 4402, 62}, 
 {"2020-03-25", "New Mexico", 35, 112, 1}, {"2020-03-25", "New York", 36, 
  33116, 375}, {"2020-03-25", "North Carolina", 37, 561, 1}, 
 {"2020-03-25", "North Dakota", 38, 45, 0}, {"2020-03-25", "Ohio", 39, 706, 
  11}, {"2020-03-25", "Oklahoma", 40, 164, 5}, 
 {"2020-03-25", "Oregon", 41, 266, 10}, {"2020-03-25", "Pennsylvania", 42, 
  1151, 11}, {"2020-03-25", "Puerto Rico", 72, 51, 2}, 
 {"2020-03-25", "Rhode Island", 44, 132, 0}, {"2020-03-25", "South Carolina", 
  45, 424, 7}, {"2020-03-25", "South Dakota", 46, 41, 1}, 
 {"2020-03-25", "Tennessee", 47, 806, 3}, {"2020-03-25", "Texas", 48, 1119, 
  12}, {"2020-03-25", "Utah", 49, 346, 1}, {"2020-03-25", "Vermont", 50, 123, 
  8}, {"2020-03-25", "Virgin Islands", 78, 17, 0}, 
 {"2020-03-25", "Virginia", 51, 390, 9}, {"2020-03-25", "Washington", 53, 
  2585, 130}, {"2020-03-25", "West Virginia", 54, 51, 0}, 
 {"2020-03-25", "Wisconsin", 55, 623, 7}, {"2020-03-25", "Wyoming", 56, 49, 
  0}, {"2020-03-26", "Alabama", 1, 538, 3}, {"2020-03-26", "Alaska", 2, 69, 
  0}, {"2020-03-26", "Arizona", 4, 508, 8}, {"2020-03-26", "Arkansas", 5, 
  350, 3}, {"2020-03-26", "California", 6, 4060, 82}, 
 {"2020-03-26", "Colorado", 8, 1432, 24}, {"2020-03-26", "Connecticut", 9, 
  1012, 21}, {"2020-03-26", "Delaware", 10, 143, 1}, 
 {"2020-03-26", "District of Columbia", 11, 231, 3}, 
 {"2020-03-26", "Florida", 12, 2477, 29}, {"2020-03-26", "Georgia", 13, 1641, 
  56}, {"2020-03-26", "Guam", 66, 49, 1}, {"2020-03-26", "Hawaii", 15, 106, 
  0}, {"2020-03-26", "Idaho", 16, 189, 3}, {"2020-03-26", "Illinois", 17, 
  2538, 26}, {"2020-03-26", "Indiana", 18, 661, 23}, 
 {"2020-03-26", "Iowa", 19, 179, 1}, {"2020-03-26", "Kansas", 20, 171, 3}, 
 {"2020-03-26", "Kentucky", 21, 248, 5}, {"2020-03-26", "Louisiana", 22, 
  2305, 83}, {"2020-03-26", "Maine", 23, 155, 0}, 
 {"2020-03-26", "Maryland", 24, 581, 4}, {"2020-03-26", "Massachusetts", 25, 
  2417, 25}, {"2020-03-26", "Michigan", 26, 2877, 63}, 
 {"2020-03-26", "Minnesota", 27, 346, 2}, {"2020-03-26", "Mississippi", 28, 
  486, 6}, {"2020-03-26", "Missouri", 29, 507, 8}, 
 {"2020-03-26", "Montana", 30, 90, 0}, {"2020-03-26", "Nebraska", 31, 91, 0}, 
 {"2020-03-26", "Nevada", 32, 535, 10}, {"2020-03-26", "New Hampshire", 33, 
  158, 1}, {"2020-03-26", "New Jersey", 34, 6876, 81}, 
 {"2020-03-26", "New Mexico", 35, 136, 1}, {"2020-03-26", "New York", 36, 
  39057, 502}, {"2020-03-26", "North Carolina", 37, 637, 2}, 
 {"2020-03-26", "North Dakota", 38, 58, 0}, {"2020-03-26", "Ohio", 39, 867, 
  15}, {"2020-03-26", "Oklahoma", 40, 248, 7}, 
 {"2020-03-26", "Oregon", 41, 316, 11}, {"2020-03-26", "Pennsylvania", 42, 
  1690, 16}, {"2020-03-26", "Puerto Rico", 72, 64, 2}, 
 {"2020-03-26", "Rhode Island", 44, 165, 0}, {"2020-03-26", "South Carolina", 
  45, 456, 9}, {"2020-03-26", "South Dakota", 46, 46, 1}, 
 {"2020-03-26", "Tennessee", 47, 981, 3}, {"2020-03-26", "Texas", 48, 1542, 
  21}, {"2020-03-26", "Utah", 49, 402, 1}, {"2020-03-26", "Vermont", 50, 158, 
  9}, {"2020-03-26", "Virgin Islands", 78, 17, 0}, 
 {"2020-03-26", "Virginia", 51, 603, 14}, {"2020-03-26", "Washington", 53, 
  3208, 151}, {"2020-03-26", "West Virginia", 54, 76, 0}, 
 {"2020-03-26", "Wisconsin", 55, 754, 10}, {"2020-03-26", "Wyoming", 56, 56, 
  0}, {"2020-03-27", "Alabama", 1, 639, 4}, {"2020-03-27", "Alaska", 2, 85, 
  1}, {"2020-03-27", "Arizona", 4, 665, 15}, {"2020-03-27", "Arkansas", 5, 
  385, 3}, {"2020-03-27", "California", 6, 4914, 102}, 
 {"2020-03-27", "Colorado", 8, 1735, 31}, {"2020-03-27", "Connecticut", 9, 
  1291, 27}, {"2020-03-27", "Delaware", 10, 165, 2}, 
 {"2020-03-27", "District of Columbia", 11, 267, 3}, 
 {"2020-03-27", "Florida", 12, 3198, 46}, {"2020-03-27", "Georgia", 13, 2198, 
  64}, {"2020-03-27", "Guam", 66, 53, 1}, {"2020-03-27", "Hawaii", 15, 120, 
  0}, {"2020-03-27", "Idaho", 16, 231, 4}, {"2020-03-27", "Illinois", 17, 
  3029, 37}, {"2020-03-27", "Indiana", 18, 988, 32}, 
 {"2020-03-27", "Iowa", 19, 235, 3}, {"2020-03-27", "Kansas", 20, 212, 4}, 
 {"2020-03-27", "Kentucky", 21, 302, 8}, {"2020-03-27", "Louisiana", 22, 
  2746, 119}, {"2020-03-27", "Maine", 23, 168, 1}, 
 {"2020-03-27", "Maryland", 24, 775, 5}, {"2020-03-27", "Massachusetts", 25, 
  3240, 35}, {"2020-03-27", "Michigan", 26, 3655, 93}, 
 {"2020-03-27", "Minnesota", 27, 398, 4}, {"2020-03-27", "Mississippi", 28, 
  579, 8}, {"2020-03-27", "Missouri", 29, 670, 9}, 
 {"2020-03-27", "Montana", 30, 121, 1}, {"2020-03-27", "Nebraska", 31, 99, 
  2}, {"2020-03-27", "Nevada", 32, 621, 10}, {"2020-03-27", "New Hampshire", 
  33, 187, 2}, {"2020-03-27", "New Jersey", 34, 8825, 108}, 
 {"2020-03-27", "New Mexico", 35, 191, 1}, {"2020-03-27", "New York", 36, 
  44745, 645}, {"2020-03-27", "North Carolina", 37, 782, 3}, 
 {"2020-03-27", "North Dakota", 38, 68, 1}, {"2020-03-27", "Ohio", 39, 1144, 
  22}, {"2020-03-27", "Oklahoma", 40, 322, 8}, 
 {"2020-03-27", "Oregon", 41, 414, 12}, {"2020-03-27", "Pennsylvania", 42, 
  2217, 23}, {"2020-03-27", "Puerto Rico", 72, 79, 3}, 
 {"2020-03-27", "Rhode Island", 44, 203, 0}, {"2020-03-27", "South Carolina", 
  45, 539, 13}, {"2020-03-27", "South Dakota", 46, 58, 1}, 
 {"2020-03-27", "Tennessee", 47, 1180, 6}, {"2020-03-27", "Texas", 48, 1940, 
  23}, {"2020-03-27", "Utah", 49, 480, 2}, {"2020-03-27", "Vermont", 50, 184, 
  10}, {"2020-03-27", "Virgin Islands", 78, 19, 0}, 
 {"2020-03-27", "Virginia", 51, 605, 14}, {"2020-03-27", "Washington", 53, 
  3770, 177}, {"2020-03-27", "West Virginia", 54, 96, 0}, 
 {"2020-03-27", "Wisconsin", 55, 930, 16}, {"2020-03-27", "Wyoming", 56, 73, 
  0}, {"2020-03-28", "Alabama", 1, 720, 4}, {"2020-03-28", "Alaska", 2, 102, 
  1}, {"2020-03-28", "Arizona", 4, 773, 15}, {"2020-03-28", "Arkansas", 5, 
  409, 5}, {"2020-03-28", "California", 6, 5565, 121}, 
 {"2020-03-28", "Colorado", 8, 2061, 44}, {"2020-03-28", "Connecticut", 9, 
  1524, 33}, {"2020-03-28", "Delaware", 10, 214, 5}, 
 {"2020-03-28", "District of Columbia", 11, 304, 4}, 
 {"2020-03-28", "Florida", 12, 4038, 56}, {"2020-03-28", "Georgia", 13, 2447, 
  79}, {"2020-03-28", "Guam", 66, 57, 1}, {"2020-03-28", "Hawaii", 15, 151, 
  0}, {"2020-03-28", "Idaho", 16, 261, 5}, {"2020-03-28", "Illinois", 17, 
  3547, 50}, {"2020-03-28", "Indiana", 18, 1239, 38}, 
 {"2020-03-28", "Iowa", 19, 298, 3}, {"2020-03-28", "Kansas", 20, 271, 6}, 
 {"2020-03-28", "Kentucky", 21, 394, 9}, {"2020-03-28", "Louisiana", 22, 
  3315, 137}, {"2020-03-28", "Maine", 23, 211, 1}, 
 {"2020-03-28", "Maryland", 24, 1066, 10}, {"2020-03-28", "Massachusetts", 
  25, 4257, 44}, {"2020-03-28", "Michigan", 26, 4634, 111}, 
 {"2020-03-28", "Minnesota", 27, 440, 5}, {"2020-03-28", "Mississippi", 28, 
  669, 13}, {"2020-03-28", "Missouri", 29, 837, 10}, 
 {"2020-03-28", "Montana", 30, 147, 1}, {"2020-03-28", "Nebraska", 31, 121, 
  2}, {"2020-03-28", "Nevada", 32, 738, 14}, {"2020-03-28", "New Hampshire", 
  33, 214, 2}, {"2020-03-28", "New Jersey", 34, 11124, 140}, 
 {"2020-03-28", "New Mexico", 35, 208, 2}, {"2020-03-28", "New York", 36, 
  53516, 935}, {"2020-03-28", "North Carolina", 37, 971, 4}, 
 {"2020-03-28", "North Dakota", 38, 93, 1}, 
 {"2020-03-28", "Northern Mariana Islands", 69, 2, 0}, 
 {"2020-03-28", "Ohio", 39, 1406, 25}, {"2020-03-28", "Oklahoma", 40, 377, 
  15}, {"2020-03-28", "Oregon", 41, 479, 13}, {"2020-03-28", "Pennsylvania", 
  42, 2815, 35}, {"2020-03-28", "Puerto Rico", 72, 100, 3}, 
 {"2020-03-28", "Rhode Island", 44, 239, 2}, {"2020-03-28", "South Carolina", 
  45, 660, 15}, {"2020-03-28", "South Dakota", 46, 68, 1}, 
 {"2020-03-28", "Tennessee", 47, 1363, 6}, {"2020-03-28", "Texas", 48, 2158, 
  29}, {"2020-03-28", "Utah", 49, 608, 2}, {"2020-03-28", "Vermont", 50, 211, 
  12}, {"2020-03-28", "Virgin Islands", 78, 19, 0}, 
 {"2020-03-28", "Virginia", 51, 739, 17}, {"2020-03-28", "Washington", 53, 
  4311, 191}, {"2020-03-28", "West Virginia", 54, 113, 0}, 
 {"2020-03-28", "Wisconsin", 55, 1042, 17}, {"2020-03-28", "Wyoming", 56, 84, 
  0}, {"2020-03-29", "Alabama", 1, 830, 5}, {"2020-03-29", "Alaska", 2, 114, 
  1}, {"2020-03-29", "Arizona", 4, 929, 18}, {"2020-03-29", "Arkansas", 5, 
  449, 6}, {"2020-03-29", "California", 6, 6266, 130}, 
 {"2020-03-29", "Colorado", 8, 2315, 47}, {"2020-03-29", "Connecticut", 9, 
  1993, 34}, {"2020-03-29", "Delaware", 10, 232, 6}, 
 {"2020-03-29", "District of Columbia", 11, 342, 5}, 
 {"2020-03-29", "Florida", 12, 4942, 59}, {"2020-03-29", "Georgia", 13, 2683, 
  83}, {"2020-03-29", "Guam", 66, 58, 1}, {"2020-03-29", "Hawaii", 15, 175, 
  0}, {"2020-03-29", "Idaho", 16, 310, 6}, {"2020-03-29", "Illinois", 17, 
  4613, 70}, {"2020-03-29", "Indiana", 18, 1522, 40}, 
 {"2020-03-29", "Iowa", 19, 336, 4}, {"2020-03-29", "Kansas", 20, 332, 7}, 
 {"2020-03-29", "Kentucky", 21, 439, 9}, {"2020-03-29", "Louisiana", 22, 
  3539, 152}, {"2020-03-29", "Maine", 23, 253, 3}, 
 {"2020-03-29", "Maryland", 24, 1244, 11}, {"2020-03-29", "Massachusetts", 
  25, 4955, 48}, {"2020-03-29", "Michigan", 26, 5486, 132}, 
 {"2020-03-29", "Minnesota", 27, 504, 9}, {"2020-03-29", "Mississippi", 28, 
  759, 14}, {"2020-03-29", "Missouri", 29, 902, 12}, 
 {"2020-03-29", "Montana", 30, 161, 1}, {"2020-03-29", "Nebraska", 31, 136, 
  2}, {"2020-03-29", "Nevada", 32, 920, 15}, {"2020-03-29", "New Hampshire", 
  33, 258, 3}, {"2020-03-29", "New Jersey", 34, 13386, 161}, 
 {"2020-03-29", "New Mexico", 35, 237, 2}, {"2020-03-29", "New York", 36, 
  59783, 1180}, {"2020-03-29", "North Carolina", 37, 1164, 6}, 
 {"2020-03-29", "North Dakota", 38, 97, 1}, 
 {"2020-03-29", "Northern Mariana Islands", 69, 2, 0}, 
 {"2020-03-29", "Ohio", 39, 1665, 30}, {"2020-03-29", "Oklahoma", 40, 429, 
  16}, {"2020-03-29", "Oregon", 41, 548, 13}, {"2020-03-29", "Pennsylvania", 
  42, 3441, 40}, {"2020-03-29", "Puerto Rico", 72, 127, 5}, 
 {"2020-03-29", "Rhode Island", 44, 294, 3}, {"2020-03-29", "South Carolina", 
  45, 774, 16}, {"2020-03-29", "South Dakota", 46, 90, 1}, 
 {"2020-03-29", "Tennessee", 47, 1569, 7}, {"2020-03-29", "Texas", 48, 2709, 
  35}, {"2020-03-29", "Utah", 49, 719, 2}, {"2020-03-29", "Vermont", 50, 235, 
  12}, {"2020-03-29", "Virgin Islands", 78, 23, 0}, 
 {"2020-03-29", "Virginia", 51, 889, 22}, {"2020-03-29", "Washington", 53, 
  4897, 207}, {"2020-03-29", "West Virginia", 54, 124, 1}, 
 {"2020-03-29", "Wisconsin", 55, 1120, 17}, {"2020-03-29", "Wyoming", 56, 87, 
  0}, {"2020-03-30", "Alabama", 1, 947, 11}, {"2020-03-30", "Alaska", 2, 119, 
  2}, {"2020-03-30", "Arizona", 4, 1169, 20}, {"2020-03-30", "Arkansas", 5, 
  508, 7}, {"2020-03-30", "California", 6, 7421, 146}, 
 {"2020-03-30", "Colorado", 8, 2628, 51}, {"2020-03-30", "Connecticut", 9, 
  2571, 36}, {"2020-03-30", "Delaware", 10, 264, 7}, 
 {"2020-03-30", "District of Columbia", 11, 401, 9}, 
 {"2020-03-30", "Florida", 12, 5694, 71}, {"2020-03-30", "Georgia", 13, 3032, 
  102}, {"2020-03-30", "Guam", 66, 60, 1}, {"2020-03-30", "Hawaii", 15, 204, 
  0}, {"2020-03-30", "Idaho", 16, 415, 7}, {"2020-03-30", "Illinois", 17, 
  5070, 84}, {"2020-03-30", "Indiana", 18, 1797, 44}, 
 {"2020-03-30", "Iowa", 19, 424, 6}, {"2020-03-30", "Kansas", 20, 373, 9}, 
 {"2020-03-30", "Kentucky", 21, 480, 11}, {"2020-03-30", "Louisiana", 22, 
  4024, 186}, {"2020-03-30", "Maine", 23, 275, 3}, 
 {"2020-03-30", "Maryland", 24, 1414, 15}, {"2020-03-30", "Massachusetts", 
  25, 5752, 56}, {"2020-03-30", "Michigan", 26, 6508, 197}, 
 {"2020-03-30", "Minnesota", 27, 576, 10}, {"2020-03-30", "Mississippi", 28, 
  848, 16}, {"2020-03-30", "Missouri", 29, 1049, 13}, 
 {"2020-03-30", "Montana", 30, 177, 4}, {"2020-03-30", "Nebraska", 31, 185, 
  3}, {"2020-03-30", "Nevada", 32, 1044, 18}, {"2020-03-30", "New Hampshire", 
  33, 314, 3}, {"2020-03-30", "New Jersey", 34, 16636, 199}, 
 {"2020-03-30", "New Mexico", 35, 281, 4}, {"2020-03-30", "New York", 36, 
  67462, 1512}, {"2020-03-30", "North Carolina", 37, 1302, 6}, 
 {"2020-03-30", "North Dakota", 38, 108, 3}, 
 {"2020-03-30", "Northern Mariana Islands", 69, 2, 0}, 
 {"2020-03-30", "Ohio", 39, 1933, 40}, {"2020-03-30", "Oklahoma", 40, 481, 
  17}, {"2020-03-30", "Oregon", 41, 606, 16}, {"2020-03-30", "Pennsylvania", 
  42, 4156, 48}, {"2020-03-30", "Puerto Rico", 72, 174, 6}, 
 {"2020-03-30", "Rhode Island", 44, 408, 4}, {"2020-03-30", "South Carolina", 
  45, 925, 18}, {"2020-03-30", "South Dakota", 46, 100, 1}, 
 {"2020-03-30", "Tennessee", 47, 1721, 13}, {"2020-03-30", "Texas", 48, 3036, 
  46}, {"2020-03-30", "Utah", 49, 806, 4}, {"2020-03-30", "Vermont", 50, 256, 
  12}, {"2020-03-30", "Virgin Islands", 78, 30, 0}, 
 {"2020-03-30", "Virginia", 51, 1020, 26}, {"2020-03-30", "Washington", 53, 
  5180, 221}, {"2020-03-30", "West Virginia", 54, 145, 1}, 
 {"2020-03-30", "Wisconsin", 55, 1267, 20}, {"2020-03-30", "Wyoming", 56, 95, 
  0}, {"2020-03-31", "Alabama", 1, 999, 13}, {"2020-03-31", "Alaska", 2, 133, 
  2}, {"2020-03-31", "Arizona", 4, 1298, 24}, {"2020-03-31", "Arkansas", 5, 
  564, 8}, {"2020-03-31", "California", 6, 8582, 183}, 
 {"2020-03-31", "Colorado", 8, 2990, 69}, {"2020-03-31", "Connecticut", 9, 
  3128, 69}, {"2020-03-31", "Delaware", 10, 319, 10}, 
 {"2020-03-31", "District of Columbia", 11, 495, 9}, 
 {"2020-03-31", "Florida", 12, 6741, 85}, {"2020-03-31", "Georgia", 13, 4116, 
  125}, {"2020-03-31", "Guam", 66, 139, 2}, {"2020-03-31", "Hawaii", 15, 224, 
  1}, {"2020-03-31", "Idaho", 16, 526, 9}, {"2020-03-31", "Illinois", 17, 
  5992, 107}, {"2020-03-31", "Indiana", 18, 2170, 61}, 
 {"2020-03-31", "Iowa", 19, 498, 7}, {"2020-03-31", "Kansas", 20, 434, 10}, 
 {"2020-03-31", "Kentucky", 21, 590, 18}, {"2020-03-31", "Louisiana", 22, 
  5237, 240}, {"2020-03-31", "Maine", 23, 303, 5}, 
 {"2020-03-31", "Maryland", 24, 1662, 18}, {"2020-03-31", "Massachusetts", 
  25, 6620, 89}, {"2020-03-31", "Michigan", 26, 7629, 264}, 
 {"2020-03-31", "Minnesota", 27, 629, 12}, {"2020-03-31", "Mississippi", 28, 
  937, 20}, {"2020-03-31", "Missouri", 29, 1350, 15}, 
 {"2020-03-31", "Montana", 30, 198, 5}, {"2020-03-31", "Nebraska", 31, 193, 
  4}, {"2020-03-31", "Nevada", 32, 1113, 26}, {"2020-03-31", "New Hampshire", 
  33, 367, 3}, {"2020-03-31", "New Jersey", 34, 18696, 267}, 
 {"2020-03-31", "New Mexico", 35, 315, 5}, {"2020-03-31", "New York", 36, 
  76211, 1929}, {"2020-03-31", "North Carolina", 37, 1526, 10}, 
 {"2020-03-31", "North Dakota", 38, 126, 3}, 
 {"2020-03-31", "Northern Mariana Islands", 69, 2, 0}, 
 {"2020-03-31", "Ohio", 39, 2199, 55}, {"2020-03-31", "Oklahoma", 40, 566, 
  23}, {"2020-03-31", "Oregon", 41, 690, 18}, {"2020-03-31", "Pennsylvania", 
  42, 4997, 72}, {"2020-03-31", "Puerto Rico", 72, 239, 8}, 
 {"2020-03-31", "Rhode Island", 44, 488, 8}, {"2020-03-31", "South Carolina", 
  45, 1083, 22}, {"2020-03-31", "South Dakota", 46, 107, 1}, 
 {"2020-03-31", "Tennessee", 47, 2049, 13}, {"2020-03-31", "Texas", 48, 3570, 
  57}, {"2020-03-31", "Utah", 49, 887, 5}, {"2020-03-31", "Vermont", 50, 293, 
  13}, {"2020-03-31", "Virgin Islands", 78, 30, 0}, 
 {"2020-03-31", "Virginia", 51, 1249, 27}, {"2020-03-31", "Washington", 53, 
  5293, 226}, {"2020-03-31", "West Virginia", 54, 162, 1}, 
 {"2020-03-31", "Wisconsin", 55, 1351, 25}, {"2020-03-31", "Wyoming", 56, 
  120, 0}, {"2020-04-01", "Alabama", 1, 1106, 28}, 
 {"2020-04-01", "Alaska", 2, 143, 2}, {"2020-04-01", "Arizona", 4, 1413, 29}, 
 {"2020-04-01", "Arkansas", 5, 624, 10}, {"2020-04-01", "California", 6, 
  9816, 212}, {"2020-04-01", "Colorado", 8, 3346, 80}, 
 {"2020-04-01", "Connecticut", 9, 3557, 85}, {"2020-04-01", "Delaware", 10, 
  368, 11}, {"2020-04-01", "District of Columbia", 11, 586, 11}, 
 {"2020-04-01", "Florida", 12, 7765, 100}, {"2020-04-01", "Georgia", 13, 
  4747, 154}, {"2020-04-01", "Guam", 66, 147, 3}, 
 {"2020-04-01", "Hawaii", 15, 258, 1}, {"2020-04-01", "Idaho", 16, 669, 9}, 
 {"2020-04-01", "Illinois", 17, 6978, 146}, {"2020-04-01", "Indiana", 18, 
  2578, 79}, {"2020-04-01", "Iowa", 19, 549, 9}, 
 {"2020-04-01", "Kansas", 20, 488, 11}, {"2020-04-01", "Kentucky", 21, 674, 
  20}, {"2020-04-01", "Louisiana", 22, 6424, 273}, 
 {"2020-04-01", "Maine", 23, 344, 7}, {"2020-04-01", "Maryland", 24, 1985, 
  33}, {"2020-04-01", "Massachusetts", 25, 7738, 122}, 
 {"2020-04-01", "Michigan", 26, 9292, 336}, {"2020-04-01", "Minnesota", 27, 
  689, 17}, {"2020-04-01", "Mississippi", 28, 1073, 22}, 
 {"2020-04-01", "Missouri", 29, 1580, 18}, {"2020-04-01", "Montana", 30, 217, 
  5}, {"2020-04-01", "Nebraska", 31, 249, 5}, {"2020-04-01", "Nevada", 32, 
  1279, 32}, {"2020-04-01", "New Hampshire", 33, 415, 4}, 
 {"2020-04-01", "New Jersey", 34, 22255, 355}, 
 {"2020-04-01", "New Mexico", 35, 363, 6}, {"2020-04-01", "New York", 36, 
  84363, 2415}, {"2020-04-01", "North Carolina", 37, 1580, 11}, 
 {"2020-04-01", "North Dakota", 38, 147, 3}, 
 {"2020-04-01", "Northern Mariana Islands", 69, 6, 1}, 
 {"2020-04-01", "Ohio", 39, 2547, 65}, {"2020-04-01", "Oklahoma", 40, 719, 
  30}, {"2020-04-01", "Oregon", 41, 736, 19}, {"2020-04-01", "Pennsylvania", 
  42, 5805, 74}, {"2020-04-01", "Puerto Rico", 72, 286, 11}, 
 {"2020-04-01", "Rhode Island", 44, 566, 10}, 
 {"2020-04-01", "South Carolina", 45, 1293, 26}, 
 {"2020-04-01", "South Dakota", 46, 128, 2}, {"2020-04-01", "Tennessee", 47, 
  2689, 23}, {"2020-04-01", "Texas", 48, 4255, 63}, 
 {"2020-04-01", "Utah", 49, 1012, 7}, {"2020-04-01", "Vermont", 50, 321, 16}, 
 {"2020-04-01", "Virgin Islands", 78, 30, 0}, {"2020-04-01", "Virginia", 51, 
  1511, 34}, {"2020-04-01", "Washington", 53, 5589, 249}, 
 {"2020-04-01", "West Virginia", 54, 191, 2}, {"2020-04-01", "Wisconsin", 55, 
  1550, 33}, {"2020-04-01", "Wyoming", 56, 137, 0}, 
 {"2020-04-02", "Alabama", 1, 1270, 32}, {"2020-04-02", "Alaska", 2, 146, 2}, 
 {"2020-04-02", "Arizona", 4, 1600, 35}, {"2020-04-02", "Arkansas", 5, 683, 
  12}, {"2020-04-02", "California", 6, 11190, 247}, 
 {"2020-04-02", "Colorado", 8, 3728, 96}, {"2020-04-02", "Connecticut", 9, 
  3824, 112}, {"2020-04-02", "Delaware", 10, 393, 12}, 
 {"2020-04-02", "District of Columbia", 11, 653, 12}, 
 {"2020-04-02", "Florida", 12, 9000, 144}, {"2020-04-02", "Georgia", 13, 
  5444, 176}, {"2020-04-02", "Guam", 66, 152, 3}, 
 {"2020-04-02", "Hawaii", 15, 283, 2}, {"2020-04-02", "Idaho", 16, 890, 9}, 
 {"2020-04-02", "Illinois", 17, 7695, 165}, {"2020-04-02", "Indiana", 18, 
  3056, 94}, {"2020-04-02", "Iowa", 19, 614, 11}, 
 {"2020-04-02", "Kansas", 20, 554, 14}, {"2020-04-02", "Kentucky", 21, 747, 
  34}, {"2020-04-02", "Louisiana", 22, 9152, 310}, 
 {"2020-04-02", "Maine", 23, 376, 7}, {"2020-04-02", "Maryland", 24, 2331, 
  36}, {"2020-04-02", "Massachusetts", 25, 8966, 154}, 
 {"2020-04-02", "Michigan", 26, 10791, 417}, {"2020-04-02", "Minnesota", 27, 
  742, 18}, {"2020-04-02", "Mississippi", 28, 1177, 26}, 
 {"2020-04-02", "Missouri", 29, 1834, 24}, {"2020-04-02", "Montana", 30, 241, 
  5}, {"2020-04-02", "Nebraska", 31, 273, 6}, {"2020-04-02", "Nevada", 32, 
  1458, 38}, {"2020-04-02", "New Hampshire", 33, 479, 5}, 
 {"2020-04-02", "New Jersey", 34, 25590, 539}, 
 {"2020-04-02", "New Mexico", 35, 403, 7}, {"2020-04-02", "New York", 36, 
  92971, 2963}, {"2020-04-02", "North Carolina", 37, 1857, 17}, 
 {"2020-04-02", "North Dakota", 38, 159, 3}, 
 {"2020-04-02", "Northern Mariana Islands", 69, 8, 1}, 
 {"2020-04-02", "Ohio", 39, 2902, 81}, {"2020-04-02", "Oklahoma", 40, 879, 
  34}, {"2020-04-02", "Oregon", 41, 826, 21}, {"2020-04-02", "Pennsylvania", 
  42, 7016, 90}, {"2020-04-02", "Puerto Rico", 72, 316, 12}, 
 {"2020-04-02", "Rhode Island", 44, 657, 12}, 
 {"2020-04-02", "South Carolina", 45, 1554, 31}, 
 {"2020-04-02", "South Dakota", 46, 165, 2}, {"2020-04-02", "Tennessee", 47, 
  2868, 32}, {"2020-04-02", "Texas", 48, 4880, 79}, 
 {"2020-04-02", "Utah", 49, 1077, 7}, {"2020-04-02", "Vermont", 50, 338, 17}, 
 {"2020-04-02", "Virgin Islands", 78, 37, 0}, {"2020-04-02", "Virginia", 51, 
  1705, 41}, {"2020-04-02", "Washington", 53, 6586, 272}, 
 {"2020-04-02", "West Virginia", 54, 217, 2}, {"2020-04-02", "Wisconsin", 55, 
  1730, 37}, {"2020-04-02", "Wyoming", 56, 153, 0}, 
 {"2020-04-03", "Alabama", 1, 1535, 38}, {"2020-04-03", "Alaska", 2, 156, 2}, 
 {"2020-04-03", "Arizona", 4, 1769, 41}, {"2020-04-03", "Arkansas", 5, 738, 
  12}, {"2020-04-03", "California", 6, 12569, 282}, 
 {"2020-04-03", "Colorado", 8, 4182, 110}, {"2020-04-03", "Connecticut", 9, 
  4915, 132}, {"2020-04-03", "Delaware", 10, 450, 14}, 
 {"2020-04-03", "District of Columbia", 11, 757, 15}, 
 {"2020-04-03", "Florida", 12, 10260, 169}, {"2020-04-03", "Georgia", 13, 
  5967, 198}, {"2020-04-03", "Guam", 66, 154, 4}, 
 {"2020-04-03", "Hawaii", 15, 317, 3}, {"2020-04-03", "Idaho", 16, 1012, 10}, 
 {"2020-04-03", "Illinois", 17, 8904, 211}, {"2020-04-03", "Indiana", 18, 
  3455, 118}, {"2020-04-03", "Iowa", 19, 699, 11}, 
 {"2020-04-03", "Kansas", 20, 624, 19}, {"2020-04-03", "Kentucky", 21, 762, 
  34}, {"2020-04-03", "Louisiana", 22, 10299, 370}, 
 {"2020-04-03", "Maine", 23, 432, 9}, {"2020-04-03", "Maryland", 24, 2758, 
  42}, {"2020-04-03", "Massachusetts", 25, 10402, 192}, 
 {"2020-04-03", "Michigan", 26, 12669, 478}, {"2020-04-03", "Minnesota", 27, 
  789, 22}, {"2020-04-03", "Mississippi", 28, 1358, 29}, 
 {"2020-04-03", "Missouri", 29, 2113, 31}, {"2020-04-03", "Montana", 30, 262, 
  5}, {"2020-04-03", "Nebraska", 31, 296, 6}, {"2020-04-03", "Nevada", 32, 
  1549, 43}, {"2020-04-03", "New Hampshire", 33, 540, 7}, 
 {"2020-04-03", "New Jersey", 34, 29895, 647}, 
 {"2020-04-03", "New Mexico", 35, 495, 10}, {"2020-04-03", "New York", 36, 
  103651, 3716}, {"2020-04-03", "North Carolina", 37, 2093, 19}, 
 {"2020-04-03", "North Dakota", 38, 173, 3}, 
 {"2020-04-03", "Northern Mariana Islands", 69, 8, 1}, 
 {"2020-04-03", "Ohio", 39, 3312, 91}, {"2020-04-03", "Oklahoma", 40, 987, 
  38}, {"2020-04-03", "Oregon", 41, 899, 22}, {"2020-04-03", "Pennsylvania", 
  42, 8420, 102}, {"2020-04-03", "Puerto Rico", 72, 378, 15}, 
 {"2020-04-03", "Rhode Island", 44, 711, 14}, 
 {"2020-04-03", "South Carolina", 45, 1700, 34}, 
 {"2020-04-03", "South Dakota", 46, 187, 2}, {"2020-04-03", "Tennessee", 47, 
  3032, 36}, {"2020-04-03", "Texas", 48, 5669, 97}, 
 {"2020-04-03", "Utah", 49, 1248, 7}, {"2020-04-03", "Vermont", 50, 389, 17}, 
 {"2020-04-03", "Virgin Islands", 78, 38, 0}, {"2020-04-03", "Virginia", 51, 
  2011, 46}, {"2020-04-03", "Washington", 53, 6967, 293}, 
 {"2020-04-03", "West Virginia", 54, 242, 2}, {"2020-04-03", "Wisconsin", 55, 
  1916, 49}, {"2020-04-03", "Wyoming", 56, 166, 0}, 
 {"2020-04-04", "Alabama", 1, 1632, 44}, {"2020-04-04", "Alaska", 2, 169, 3}, 
 {"2020-04-04", "Arizona", 4, 2019, 53}, {"2020-04-04", "Arkansas", 5, 743, 
  14}, {"2020-04-04", "California", 6, 13796, 323}, 
 {"2020-04-04", "Colorado", 8, 4574, 126}, {"2020-04-04", "Connecticut", 9, 
  5276, 165}, {"2020-04-04", "Delaware", 10, 593, 14}, 
 {"2020-04-04", "District of Columbia", 11, 902, 21}, 
 {"2020-04-04", "Florida", 12, 11537, 194}, {"2020-04-04", "Georgia", 13, 
  6383, 208}, {"2020-04-04", "Guam", 66, 223, 4}, 
 {"2020-04-04", "Hawaii", 15, 349, 3}, {"2020-04-04", "Idaho", 16, 1076, 10}, 
 {"2020-04-04", "Illinois", 17, 10357, 248}, {"2020-04-04", "Indiana", 18, 
  3975, 136}, {"2020-04-04", "Iowa", 19, 786, 11}, 
 {"2020-04-04", "Kansas", 20, 702, 21}, {"2020-04-04", "Kentucky", 21, 909, 
  40}, {"2020-04-04", "Louisiana", 22, 12500, 412}, 
 {"2020-04-04", "Maine", 23, 456, 10}, {"2020-04-04", "Maryland", 24, 3125, 
  54}, {"2020-04-04", "Massachusetts", 25, 11736, 216}, 
 {"2020-04-04", "Michigan", 26, 14225, 540}, {"2020-04-04", "Minnesota", 27, 
  865, 24}, {"2020-04-04", "Mississippi", 28, 1455, 35}, 
 {"2020-04-04", "Missouri", 29, 2291, 44}, {"2020-04-04", "Montana", 30, 281, 
  6}, {"2020-04-04", "Nebraska", 31, 339, 8}, {"2020-04-04", "Nevada", 32, 
  1758, 46}, {"2020-04-04", "New Hampshire", 33, 621, 9}, 
 {"2020-04-04", "New Jersey", 34, 34124, 847}, 
 {"2020-04-04", "New Mexico", 35, 543, 11}, {"2020-04-04", "New York", 36, 
  115963, 4535}, {"2020-04-04", "North Carolina", 37, 2402, 30}, 
 {"2020-04-04", "North Dakota", 38, 186, 3}, 
 {"2020-04-04", "Northern Mariana Islands", 69, 8, 1}, 
 {"2020-04-04", "Ohio", 39, 3739, 102}, {"2020-04-04", "Oklahoma", 40, 1159, 
  42}, {"2020-04-04", "Oregon", 41, 999, 26}, {"2020-04-04", "Pennsylvania", 
  42, 10109, 139}, {"2020-04-04", "Puerto Rico", 72, 452, 18}, 
 {"2020-04-04", "Rhode Island", 44, 806, 17}, 
 {"2020-04-04", "South Carolina", 45, 1917, 40}, 
 {"2020-04-04", "South Dakota", 46, 212, 2}, {"2020-04-04", "Tennessee", 47, 
  3265, 47}, {"2020-04-04", "Texas", 48, 6566, 124}, 
 {"2020-04-04", "Utah", 49, 1426, 8}, {"2020-04-04", "Vermont", 50, 461, 20}, 
 {"2020-04-04", "Virgin Islands", 78, 42, 0}, {"2020-04-04", "Virginia", 51, 
  2406, 52}, {"2020-04-04", "Washington", 53, 7499, 318}, 
 {"2020-04-04", "West Virginia", 54, 282, 2}, {"2020-04-04", "Wisconsin", 55, 
  2112, 60}, {"2020-04-04", "Wyoming", 56, 188, 0}, 
 {"2020-04-05", "Alabama", 1, 1840, 45}, {"2020-04-05", "Alaska", 2, 183, 4}, 
 {"2020-04-05", "Arizona", 4, 2269, 64}, {"2020-04-05", "Arkansas", 5, 853, 
  16}, {"2020-04-05", "California", 6, 15076, 349}, 
 {"2020-04-05", "Colorado", 8, 4950, 140}, {"2020-04-05", "Connecticut", 9, 
  5675, 189}, {"2020-04-05", "Delaware", 10, 673, 14}, 
 {"2020-04-05", "District of Columbia", 11, 998, 22}, 
 {"2020-04-05", "Florida", 12, 12342, 220}, {"2020-04-05", "Georgia", 13, 
  6742, 219}, {"2020-04-05", "Guam", 66, 265, 4}, 
 {"2020-04-05", "Hawaii", 15, 369, 4}, {"2020-04-05", "Idaho", 16, 1100, 10}, 
 {"2020-04-05", "Illinois", 17, 11276, 282}, {"2020-04-05", "Indiana", 18, 
  4437, 151}, {"2020-04-05", "Iowa", 19, 868, 22}, 
 {"2020-04-05", "Kansas", 20, 767, 23}, {"2020-04-05", "Kentucky", 21, 1048, 
  44}, {"2020-04-05", "Louisiana", 22, 13014, 477}, 
 {"2020-04-05", "Maine", 23, 470, 10}, {"2020-04-05", "Maryland", 24, 3609, 
  68}, {"2020-04-05", "Massachusetts", 25, 12500, 231}, 
 {"2020-04-05", "Michigan", 26, 15633, 616}, {"2020-04-05", "Minnesota", 27, 
  935, 29}, {"2020-04-05", "Mississippi", 28, 1638, 43}, 
 {"2020-04-05", "Missouri", 29, 2367, 52}, {"2020-04-05", "Montana", 30, 298, 
  6}, {"2020-04-05", "Nebraska", 31, 376, 8}, {"2020-04-05", "Nevada", 32, 
  1880, 46}, {"2020-04-05", "New Hampshire", 33, 669, 9}, 
 {"2020-04-05", "New Jersey", 34, 37505, 917}, 
 {"2020-04-05", "New Mexico", 35, 624, 12}, {"2020-04-05", "New York", 36, 
  124085, 5335}, {"2020-04-05", "North Carolina", 37, 2585, 37}, 
 {"2020-04-05", "North Dakota", 38, 207, 3}, 
 {"2020-04-05", "Northern Mariana Islands", 69, 8, 1}, 
 {"2020-04-05", "Ohio", 39, 4043, 119}, {"2020-04-05", "Oklahoma", 40, 1251, 
  46}, {"2020-04-05", "Oregon", 41, 1068, 27}, 
 {"2020-04-05", "Pennsylvania", 42, 11589, 159}, 
 {"2020-04-05", "Puerto Rico", 72, 475, 20}, {"2020-04-05", "Rhode Island", 
  44, 922, 25}, {"2020-04-05", "South Carolina", 45, 2049, 44}, 
 {"2020-04-05", "South Dakota", 46, 240, 2}, {"2020-04-05", "Tennessee", 47, 
  3538, 50}, {"2020-04-05", "Texas", 48, 7091, 136}, 
 {"2020-04-05", "Utah", 49, 1618, 8}, {"2020-04-05", "Vermont", 50, 512, 22}, 
 {"2020-04-05", "Virgin Islands", 78, 42, 0}, {"2020-04-05", "Virginia", 51, 
  2636, 52}, {"2020-04-05", "Washington", 53, 7985, 344}, 
 {"2020-04-05", "West Virginia", 54, 324, 3}, {"2020-04-05", "Wisconsin", 55, 
  2267, 73}, {"2020-04-05", "Wyoming", 56, 200, 0}, 
 {"2020-04-06", "Alabama", 1, 2005, 53}, {"2020-04-06", "Alaska", 2, 189, 4}, 
 {"2020-04-06", "Arizona", 4, 2465, 67}, {"2020-04-06", "Arkansas", 5, 927, 
  16}, {"2020-04-06", "California", 6, 16284, 386}, 
 {"2020-04-06", "Colorado", 8, 5172, 150}, {"2020-04-06", "Connecticut", 9, 
  6906, 206}, {"2020-04-06", "Delaware", 10, 783, 15}, 
 {"2020-04-06", "District of Columbia", 11, 1097, 24}, 
 {"2020-04-06", "Florida", 12, 13621, 253}, {"2020-04-06", "Georgia", 13, 
  7558, 294}, {"2020-04-06", "Guam", 66, 266, 4}, 
 {"2020-04-06", "Hawaii", 15, 385, 5}, {"2020-04-06", "Idaho", 16, 1170, 13}, 
 {"2020-04-06", "Illinois", 17, 12262, 309}, {"2020-04-06", "Indiana", 18, 
  4986, 171}, {"2020-04-06", "Iowa", 19, 946, 25}, 
 {"2020-04-06", "Kansas", 20, 854, 25}, {"2020-04-06", "Kentucky", 21, 1057, 
  52}, {"2020-04-06", "Louisiana", 22, 14867, 512}, 
 {"2020-04-06", "Maine", 23, 499, 10}, {"2020-04-06", "Maryland", 24, 4045, 
  92}, {"2020-04-06", "Massachusetts", 25, 13837, 260}, 
 {"2020-04-06", "Michigan", 26, 17129, 727}, {"2020-04-06", "Minnesota", 27, 
  986, 30}, {"2020-04-06", "Mississippi", 28, 1738, 51}, 
 {"2020-04-06", "Missouri", 29, 2722, 56}, {"2020-04-06", "Montana", 30, 319, 
  6}, {"2020-04-06", "Nebraska", 31, 437, 10}, 
 {"2020-04-06", "Nevada", 32, 1971, 58}, {"2020-04-06", "New Hampshire", 33, 
  715, 9}, {"2020-04-06", "New Jersey", 34, 41090, 1005}, 
 {"2020-04-06", "New Mexico", 35, 686, 12}, {"2020-04-06", "New York", 36, 
  132061, 6130}, {"2020-04-06", "North Carolina", 37, 2870, 40}, 
 {"2020-04-06", "North Dakota", 38, 225, 3}, 
 {"2020-04-06", "Northern Mariana Islands", 69, 8, 1}, 
 {"2020-04-06", "Ohio", 39, 4450, 142}, {"2020-04-06", "Oklahoma", 40, 1326, 
  51}, {"2020-04-06", "Oregon", 41, 1132, 29}, 
 {"2020-04-06", "Pennsylvania", 42, 13074, 169}, 
 {"2020-04-06", "Puerto Rico", 72, 513, 21}, {"2020-04-06", "Rhode Island", 
  44, 1082, 27}, {"2020-04-06", "South Carolina", 45, 2232, 48}, 
 {"2020-04-06", "South Dakota", 46, 288, 4}, {"2020-04-06", "Tennessee", 47, 
  3753, 65}, {"2020-04-06", "Texas", 48, 8104, 159}, 
 {"2020-04-06", "Utah", 49, 1662, 13}, {"2020-04-06", "Vermont", 50, 543, 
  23}, {"2020-04-06", "Virgin Islands", 78, 43, 1}, 
 {"2020-04-06", "Virginia", 51, 2877, 54}, {"2020-04-06", "Washington", 53, 
  8385, 383}, {"2020-04-06", "West Virginia", 54, 345, 4}, 
 {"2020-04-06", "Wisconsin", 55, 2440, 83}, {"2020-04-06", "Wyoming", 56, 
  212, 0}, {"2020-04-07", "Alabama", 1, 2197, 64}, 
 {"2020-04-07", "Alaska", 2, 211, 4}, {"2020-04-07", "Arizona", 4, 2575, 77}, 
 {"2020-04-07", "Arkansas", 5, 997, 18}, {"2020-04-07", "California", 6, 
  17540, 447}, {"2020-04-07", "Colorado", 8, 5429, 179}, 
 {"2020-04-07", "Connecticut", 9, 7781, 277}, {"2020-04-07", "Delaware", 10, 
  928, 16}, {"2020-04-07", "District of Columbia", 11, 1211, 24}, 
 {"2020-04-07", "Florida", 12, 14739, 295}, {"2020-04-07", "Georgia", 13, 
  9156, 348}, {"2020-04-07", "Guam", 66, 274, 4}, 
 {"2020-04-07", "Hawaii", 15, 408, 5}, {"2020-04-07", "Idaho", 16, 1210, 15}, 
 {"2020-04-07", "Illinois", 17, 13549, 384}, {"2020-04-07", "Indiana", 18, 
  5542, 208}, {"2020-04-07", "Iowa", 19, 1048, 26}, 
 {"2020-04-07", "Kansas", 20, 905, 30}, {"2020-04-07", "Kentucky", 21, 1289, 
  66}, {"2020-04-07", "Louisiana", 22, 16284, 582}, 
 {"2020-04-07", "Maine", 23, 519, 12}, {"2020-04-07", "Maryland", 24, 4371, 
  104}, {"2020-04-07", "Massachusetts", 25, 15202, 356}, 
 {"2020-04-07", "Michigan", 26, 18851, 845}, {"2020-04-07", "Minnesota", 27, 
  1069, 34}, {"2020-04-07", "Mississippi", 28, 1915, 59}, 
 {"2020-04-07", "Missouri", 29, 3037, 79}, {"2020-04-07", "Montana", 30, 319, 
  6}, {"2020-04-07", "Nebraska", 31, 490, 12}, 
 {"2020-04-07", "Nevada", 32, 2101, 60}, {"2020-04-07", "New Hampshire", 33, 
  747, 13}, {"2020-04-07", "New Jersey", 34, 44416, 1232}, 
 {"2020-04-07", "New Mexico", 35, 794, 13}, {"2020-04-07", "New York", 36, 
  141703, 7185}, {"2020-04-07", "North Carolina", 37, 3220, 50}, 
 {"2020-04-07", "North Dakota", 38, 237, 4}, 
 {"2020-04-07", "Northern Mariana Islands", 69, 8, 2}, 
 {"2020-04-07", "Ohio", 39, 4783, 167}, {"2020-04-07", "Oklahoma", 40, 1470, 
  67}, {"2020-04-07", "Oregon", 41, 1181, 33}, 
 {"2020-04-07", "Pennsylvania", 42, 14582, 240}, 
 {"2020-04-07", "Puerto Rico", 72, 573, 23}, {"2020-04-07", "Rhode Island", 
  44, 1229, 30}, {"2020-04-07", "South Carolina", 45, 2417, 51}, 
 {"2020-04-07", "South Dakota", 46, 320, 6}, {"2020-04-07", "Tennessee", 47, 
  4010, 72}, {"2020-04-07", "Texas", 48, 8968, 177}, 
 {"2020-04-07", "Utah", 49, 1737, 13}, {"2020-04-07", "Vermont", 50, 575, 
  23}, {"2020-04-07", "Virgin Islands", 78, 45, 1}, 
 {"2020-04-07", "Virginia", 51, 3332, 69}, {"2020-04-07", "Washington", 53, 
  8683, 409}, {"2020-04-07", "West Virginia", 54, 412, 4}, 
 {"2020-04-07", "Wisconsin", 55, 2578, 94}, {"2020-04-07", "Wyoming", 56, 
  221, 0}, {"2020-04-08", "Alabama", 1, 2498, 67}, 
 {"2020-04-08", "Alaska", 2, 224, 5}, {"2020-04-08", "Arizona", 4, 2726, 80}, 
 {"2020-04-08", "Arkansas", 5, 1077, 18}, {"2020-04-08", "California", 6, 
  19043, 506}, {"2020-04-08", "Colorado", 8, 5655, 192}, 
 {"2020-04-08", "Connecticut", 9, 8781, 335}, {"2020-04-08", "Delaware", 10, 
  1116, 19}, {"2020-04-08", "District of Columbia", 11, 1440, 27}, 
 {"2020-04-08", "Florida", 12, 15690, 322}, {"2020-04-08", "Georgia", 13, 
  10204, 370}, {"2020-04-08", "Guam", 66, 409, 4}, 
 {"2020-04-08", "Hawaii", 15, 433, 5}, {"2020-04-08", "Idaho", 16, 1232, 19}, 
 {"2020-04-08", "Illinois", 17, 15078, 464}, {"2020-04-08", "Indiana", 18, 
  5986, 246}, {"2020-04-08", "Iowa", 19, 1145, 27}, 
 {"2020-04-08", "Kansas", 20, 1055, 38}, {"2020-04-08", "Kentucky", 21, 1393, 
  73}, {"2020-04-08", "Louisiana", 22, 17030, 652}, 
 {"2020-04-08", "Maine", 23, 537, 14}, {"2020-04-08", "Maryland", 24, 5529, 
  124}, {"2020-04-08", "Massachusetts", 25, 16790, 433}, 
 {"2020-04-08", "Michigan", 26, 20220, 959}, {"2020-04-08", "Minnesota", 27, 
  1154, 39}, {"2020-04-08", "Mississippi", 28, 2003, 67}, 
 {"2020-04-08", "Missouri", 29, 3327, 86}, {"2020-04-08", "Montana", 30, 332, 
  6}, {"2020-04-08", "Nebraska", 31, 538, 14}, 
 {"2020-04-08", "Nevada", 32, 2318, 80}, {"2020-04-08", "New Hampshire", 33, 
  788, 18}, {"2020-04-08", "New Jersey", 34, 47437, 1504}, 
 {"2020-04-08", "New Mexico", 35, 865, 16}, {"2020-04-08", "New York", 36, 
  151271, 8138}, {"2020-04-08", "North Carolina", 37, 3423, 61}, 
 {"2020-04-08", "North Dakota", 38, 251, 4}, 
 {"2020-04-08", "Northern Mariana Islands", 69, 11, 2}, 
 {"2020-04-08", "Ohio", 39, 5149, 193}, {"2020-04-08", "Oklahoma", 40, 1523, 
  79}, {"2020-04-08", "Oregon", 41, 1239, 38}, 
 {"2020-04-08", "Pennsylvania", 42, 16414, 313}, 
 {"2020-04-08", "Puerto Rico", 72, 620, 24}, {"2020-04-08", "Rhode Island", 
  44, 1450, 35}, {"2020-04-08", "South Carolina", 45, 2552, 63}, 
 {"2020-04-08", "South Dakota", 46, 393, 6}, {"2020-04-08", "Tennessee", 47, 
  4246, 83}, {"2020-04-08", "Texas", 48, 9897, 195}, 
 {"2020-04-08", "Utah", 49, 1860, 13}, {"2020-04-08", "Vermont", 50, 605, 
  23}, {"2020-04-08", "Virgin Islands", 78, 45, 1}, 
 {"2020-04-08", "Virginia", 51, 3644, 75}, {"2020-04-08", "Washington", 53, 
  9098, 430}, {"2020-04-08", "West Virginia", 54, 483, 4}, 
 {"2020-04-08", "Wisconsin", 55, 2756, 107}, {"2020-04-08", "Wyoming", 56, 
  230, 0}, {"2020-04-09", "Alabama", 1, 2838, 78}, 
 {"2020-04-09", "Alaska", 2, 233, 5}, {"2020-04-09", "Arizona", 4, 3018, 89}, 
 {"2020-04-09", "Arkansas", 5, 1146, 21}, {"2020-04-09", "California", 6, 
  20191, 548}, {"2020-04-09", "Colorado", 8, 6202, 227}, 
 {"2020-04-09", "Connecticut", 9, 9784, 380}, {"2020-04-09", "Delaware", 10, 
  1209, 23}, {"2020-04-09", "District of Columbia", 11, 1523, 32}, 
 {"2020-04-09", "Florida", 12, 16819, 370}, {"2020-04-09", "Georgia", 13, 
  10885, 412}, {"2020-04-09", "Guam", 66, 542, 4}, 
 {"2020-04-09", "Hawaii", 15, 440, 6}, {"2020-04-09", "Idaho", 16, 1366, 24}, 
 {"2020-04-09", "Illinois", 17, 16422, 534}, {"2020-04-09", "Indiana", 18, 
  6400, 295}, {"2020-04-09", "Iowa", 19, 1270, 27}, 
 {"2020-04-09", "Kansas", 20, 1116, 42}, {"2020-04-09", "Kentucky", 21, 1525, 
  84}, {"2020-04-09", "Louisiana", 22, 18283, 702}, 
 {"2020-04-09", "Maine", 23, 560, 16}, {"2020-04-09", "Maryland", 24, 6185, 
  139}, {"2020-04-09", "Massachusetts", 25, 18941, 503}, 
 {"2020-04-09", "Michigan", 26, 21375, 1076}, {"2020-04-09", "Minnesota", 27, 
  1242, 50}, {"2020-04-09", "Mississippi", 28, 2260, 76}, 
 {"2020-04-09", "Missouri", 29, 3539, 94}, {"2020-04-09", "Montana", 30, 354, 
  6}, {"2020-04-09", "Nebraska", 31, 594, 15}, 
 {"2020-04-09", "Nevada", 32, 2456, 82}, {"2020-04-09", "New Hampshire", 33, 
  819, 21}, {"2020-04-09", "New Jersey", 34, 51027, 1700}, 
 {"2020-04-09", "New Mexico", 35, 989, 17}, {"2020-04-09", "New York", 36, 
  162036, 9166}, {"2020-04-09", "North Carolina", 37, 3651, 74}, 
 {"2020-04-09", "North Dakota", 38, 269, 5}, 
 {"2020-04-09", "Northern Mariana Islands", 69, 11, 2}, 
 {"2020-04-09", "Ohio", 39, 5513, 213}, {"2020-04-09", "Oklahoma", 40, 1683, 
  80}, {"2020-04-09", "Oregon", 41, 1321, 44}, 
 {"2020-04-09", "Pennsylvania", 42, 18379, 344}, 
 {"2020-04-09", "Puerto Rico", 72, 683, 33}, {"2020-04-09", "Rhode Island", 
  44, 1727, 43}, {"2020-04-09", "South Carolina", 45, 2792, 67}, 
 {"2020-04-09", "South Dakota", 46, 447, 6}, {"2020-04-09", "Tennessee", 47, 
  4456, 95}, {"2020-04-09", "Texas", 48, 11372, 228}, 
 {"2020-04-09", "Utah", 49, 1980, 13}, {"2020-04-09", "Vermont", 50, 628, 
  23}, {"2020-04-09", "Virgin Islands", 78, 46, 1}, 
 {"2020-04-09", "Virginia", 51, 4041, 109}, {"2020-04-09", "Washington", 53, 
  9609, 456}, {"2020-04-09", "West Virginia", 54, 524, 5}, 
 {"2020-04-09", "Wisconsin", 55, 2885, 116}, {"2020-04-09", "Wyoming", 56, 
  303, 0}, {"2020-04-10", "Alabama", 1, 3008, 80}, 
 {"2020-04-10", "Alaska", 2, 244, 5}, {"2020-04-10", "Arizona", 4, 3112, 97}, 
 {"2020-04-10", "Arkansas", 5, 1202, 24}, {"2020-04-10", "California", 6, 
  21366, 594}, {"2020-04-10", "Colorado", 8, 6510, 253}, 
 {"2020-04-10", "Connecticut", 9, 10538, 448}, 
 {"2020-04-10", "Delaware", 10, 1326, 32}, 
 {"2020-04-10", "District of Columbia", 11, 1660, 38}, 
 {"2020-04-10", "Florida", 12, 17960, 418}, {"2020-04-10", "Georgia", 13, 
  11859, 425}, {"2020-04-10", "Guam", 66, 577, 4}, 
 {"2020-04-10", "Hawaii", 15, 463, 8}, {"2020-04-10", "Idaho", 16, 1425, 25}, 
 {"2020-04-10", "Illinois", 17, 17887, 607}, {"2020-04-10", "Indiana", 18, 
  6960, 353}, {"2020-04-10", "Iowa", 19, 1388, 31}, 
 {"2020-04-10", "Kansas", 20, 1180, 50}, {"2020-04-10", "Kentucky", 21, 1702, 
  90}, {"2020-04-10", "Louisiana", 22, 19253, 755}, 
 {"2020-04-10", "Maine", 23, 586, 17}, {"2020-04-10", "Maryland", 24, 6968, 
  172}, {"2020-04-10", "Massachusetts", 25, 20974, 599}, 
 {"2020-04-10", "Michigan", 26, 22646, 1280}, {"2020-04-10", "Minnesota", 27, 
  1335, 57}, {"2020-04-10", "Mississippi", 28, 2469, 82}, 
 {"2020-04-10", "Missouri", 29, 3799, 105}, {"2020-04-10", "Montana", 30, 
  365, 6}, {"2020-04-10", "Nebraska", 31, 678, 18}, 
 {"2020-04-10", "Nevada", 32, 2606, 86}, {"2020-04-10", "New Hampshire", 33, 
  885, 22}, {"2020-04-10", "New Jersey", 34, 54588, 1932}, 
 {"2020-04-10", "New Mexico", 35, 1090, 19}, {"2020-04-10", "New York", 36, 
  172830, 10162}, {"2020-04-10", "North Carolina", 37, 3906, 78}, 
 {"2020-04-10", "North Dakota", 38, 278, 7}, 
 {"2020-04-10", "Northern Mariana Islands", 69, 11, 2}, 
 {"2020-04-10", "Ohio", 39, 5879, 231}, {"2020-04-10", "Oklahoma", 40, 1794, 
  88}, {"2020-04-10", "Oregon", 41, 1371, 48}, 
 {"2020-04-10", "Pennsylvania", 42, 20128, 435}, 
 {"2020-04-10", "Puerto Rico", 72, 725, 39}, {"2020-04-10", "Rhode Island", 
  44, 2015, 49}, {"2020-04-10", "South Carolina", 45, 3065, 72}, 
 {"2020-04-10", "South Dakota", 46, 536, 6}, {"2020-04-10", "Tennessee", 47, 
  4793, 104}, {"2020-04-10", "Texas", 48, 12290, 246}, 
 {"2020-04-10", "Utah", 49, 2103, 17}, {"2020-04-10", "Vermont", 50, 679, 
  24}, {"2020-04-10", "Virgin Islands", 78, 46, 1}, 
 {"2020-04-10", "Virginia", 51, 4508, 121}, {"2020-04-10", "Washington", 53, 
  9888, 483}, {"2020-04-10", "West Virginia", 54, 537, 5}, 
 {"2020-04-10", "Wisconsin", 55, 3068, 131}, {"2020-04-10", "Wyoming", 56, 
  320, 0}, {"2020-04-11", "Alabama", 1, 3262, 93}, 
 {"2020-04-11", "Alaska", 2, 255, 6}, {"2020-04-11", "Arizona", 4, 3393, 
  112}, {"2020-04-11", "Arkansas", 5, 1228, 25}, 
 {"2020-04-11", "California", 6, 22421, 632}, {"2020-04-11", "Colorado", 8, 
  6893, 274}, {"2020-04-11", "Connecticut", 9, 11510, 494}, 
 {"2020-04-11", "Delaware", 10, 1479, 33}, 
 {"2020-04-11", "District of Columbia", 11, 1778, 47}, 
 {"2020-04-11", "Florida", 12, 18978, 445}, {"2020-04-11", "Georgia", 13, 
  12261, 432}, {"2020-04-11", "Guam", 66, 681, 5}, 
 {"2020-04-11", "Hawaii", 15, 484, 8}, {"2020-04-11", "Idaho", 16, 1438, 27}, 
 {"2020-04-11", "Illinois", 17, 19180, 682}, {"2020-04-11", "Indiana", 18, 
  7494, 389}, {"2020-04-11", "Iowa", 19, 1510, 34}, 
 {"2020-04-11", "Kansas", 20, 1282, 55}, {"2020-04-11", "Kentucky", 21, 1851, 
  94}, {"2020-04-11", "Louisiana", 22, 20014, 806}, 
 {"2020-04-11", "Maine", 23, 616, 19}, {"2020-04-11", "Maryland", 24, 7694, 
  207}, {"2020-04-11", "Massachusetts", 25, 22860, 686}, 
 {"2020-04-11", "Michigan", 26, 23853, 1391}, {"2020-04-11", "Minnesota", 27, 
  1427, 64}, {"2020-04-11", "Mississippi", 28, 2642, 93}, 
 {"2020-04-11", "Missouri", 29, 4024, 116}, {"2020-04-11", "Montana", 30, 
  377, 6}, {"2020-04-11", "Nebraska", 31, 718, 18}, 
 {"2020-04-11", "Nevada", 32, 2720, 111}, {"2020-04-11", "New Hampshire", 33, 
  929, 23}, {"2020-04-11", "New Jersey", 34, 58151, 2183}, 
 {"2020-04-11", "New Mexico", 35, 1174, 20}, {"2020-04-11", "New York", 36, 
  182990, 11159}, {"2020-04-11", "North Carolina", 37, 4310, 86}, 
 {"2020-04-11", "North Dakota", 38, 293, 7}, 
 {"2020-04-11", "Northern Mariana Islands", 69, 11, 2}, 
 {"2020-04-11", "Ohio", 39, 6251, 247}, {"2020-04-11", "Oklahoma", 40, 1868, 
  93}, {"2020-04-11", "Oregon", 41, 1447, 51}, 
 {"2020-04-11", "Pennsylvania", 42, 21774, 515}, 
 {"2020-04-11", "Puerto Rico", 72, 788, 42}, {"2020-04-11", "Rhode Island", 
  44, 2349, 56}, {"2020-04-11", "South Carolina", 45, 3207, 80}, 
 {"2020-04-11", "South Dakota", 46, 626, 6}, {"2020-04-11", "Tennessee", 47, 
  4983, 107}, {"2020-04-11", "Texas", 48, 13208, 265}, 
 {"2020-04-11", "Utah", 49, 2208, 18}, {"2020-04-11", "Vermont", 50, 711, 
  24}, {"2020-04-11", "Virgin Islands", 78, 51, 1}, 
 {"2020-04-11", "Virginia", 51, 5076, 130}, {"2020-04-11", "Washington", 53, 
  10227, 498}, {"2020-04-11", "West Virginia", 54, 593, 6}, 
 {"2020-04-11", "Wisconsin", 55, 3213, 141}, {"2020-04-11", "Wyoming", 56, 
  343, 0}, {"2020-04-12", "Alabama", 1, 3583, 93}, 
 {"2020-04-12", "Alaska", 2, 270, 6}, {"2020-04-12", "Arizona", 4, 3539, 
  117}, {"2020-04-12", "Arkansas", 5, 1280, 27}, 
 {"2020-04-12", "California", 6, 23323, 676}, {"2020-04-12", "Colorado", 8, 
  7303, 290}, {"2020-04-12", "Connecticut", 9, 12035, 554}, 
 {"2020-04-12", "Delaware", 10, 1625, 35}, 
 {"2020-04-12", "District of Columbia", 11, 1875, 50}, 
 {"2020-04-12", "Florida", 12, 19855, 460}, {"2020-04-12", "Georgia", 13, 
  12103, 438}, {"2020-04-12", "Guam", 66, 716, 5}, 
 {"2020-04-12", "Hawaii", 15, 497, 9}, {"2020-04-12", "Idaho", 16, 1457, 27}, 
 {"2020-04-12", "Illinois", 17, 20852, 727}, {"2020-04-12", "Indiana", 18, 
  7990, 405}, {"2020-04-12", "Iowa", 19, 1587, 41}, 
 {"2020-04-12", "Kansas", 20, 1337, 56}, {"2020-04-12", "Kentucky", 21, 1963, 
  98}, {"2020-04-12", "Louisiana", 22, 20595, 840}, 
 {"2020-04-12", "Maine", 23, 633, 19}, {"2020-04-12", "Maryland", 24, 8225, 
  236}, {"2020-04-12", "Massachusetts", 25, 25475, 756}, 
 {"2020-04-12", "Michigan", 26, 24494, 1486}, {"2020-04-12", "Minnesota", 27, 
  1621, 70}, {"2020-04-12", "Mississippi", 28, 2781, 96}, 
 {"2020-04-12", "Missouri", 29, 4160, 116}, {"2020-04-12", "Montana", 30, 
  387, 6}, {"2020-04-12", "Nebraska", 31, 805, 18}, 
 {"2020-04-12", "Nevada", 32, 2860, 113}, {"2020-04-12", "New Hampshire", 33, 
  985, 23}, {"2020-04-12", "New Jersey", 34, 61850, 2350}, 
 {"2020-04-12", "New Mexico", 35, 1245, 26}, {"2020-04-12", "New York", 36, 
  191425, 12116}, {"2020-04-12", "North Carolina", 37, 4520, 86}, 
 {"2020-04-12", "North Dakota", 38, 308, 8}, 
 {"2020-04-12", "Northern Mariana Islands", 69, 11, 2}, 
 {"2020-04-12", "Ohio", 39, 6605, 253}, {"2020-04-12", "Oklahoma", 40, 1970, 
  96}, {"2020-04-12", "Oregon", 41, 1527, 52}, 
 {"2020-04-12", "Pennsylvania", 42, 22955, 525}, 
 {"2020-04-12", "Puerto Rico", 72, 897, 44}, {"2020-04-12", "Rhode Island", 
  44, 2665, 63}, {"2020-04-12", "South Carolina", 45, 3319, 82}, 
 {"2020-04-12", "South Dakota", 46, 729, 6}, {"2020-04-12", "Tennessee", 47, 
  5144, 107}, {"2020-04-12", "Texas", 48, 13776, 288}, 
 {"2020-04-12", "Utah", 49, 2305, 18}, {"2020-04-12", "Vermont", 50, 727, 
  26}, {"2020-04-12", "Virgin Islands", 78, 51, 1}, 
 {"2020-04-12", "Virginia", 51, 5273, 141}, {"2020-04-12", "Washington", 53, 
  10414, 511}, {"2020-04-12", "West Virginia", 54, 615, 8}, 
 {"2020-04-12", "Wisconsin", 55, 3341, 145}, {"2020-04-12", "Wyoming", 56, 
  364, 0}, {"2020-04-13", "Alabama", 1, 3805, 104}, 
 {"2020-04-13", "Alaska", 2, 275, 6}, {"2020-04-13", "Arizona", 4, 3702, 
  122}, {"2020-04-13", "Arkansas", 5, 1475, 30}, 
 {"2020-04-13", "California", 6, 24334, 725}, {"2020-04-13", "Colorado", 8, 
  7691, 308}, {"2020-04-13", "Connecticut", 9, 13381, 602}, 
 {"2020-04-13", "Delaware", 10, 1761, 41}, 
 {"2020-04-13", "District of Columbia", 11, 1955, 52}, 
 {"2020-04-13", "Florida", 12, 21011, 498}, {"2020-04-13", "Georgia", 13, 
  13125, 479}, {"2020-04-13", "Guam", 66, 719, 6}, 
 {"2020-04-13", "Hawaii", 15, 502, 9}, {"2020-04-13", "Idaho", 16, 1499, 33}, 
 {"2020-04-13", "Illinois", 17, 22025, 800}, {"2020-04-13", "Indiana", 18, 
  8300, 414}, {"2020-04-13", "Iowa", 19, 1710, 44}, 
 {"2020-04-13", "Kansas", 20, 1382, 63}, {"2020-04-13", "Kentucky", 21, 2048, 
  106}, {"2020-04-13", "Louisiana", 22, 21016, 884}, 
 {"2020-04-13", "Maine", 23, 698, 19}, {"2020-04-13", "Maryland", 24, 8936, 
  262}, {"2020-04-13", "Massachusetts", 25, 26867, 844}, 
 {"2020-04-13", "Michigan", 26, 25487, 1601}, {"2020-04-13", "Minnesota", 27, 
  1650, 70}, {"2020-04-13", "Mississippi", 28, 2942, 98}, 
 {"2020-04-13", "Missouri", 29, 4388, 136}, {"2020-04-13", "Montana", 30, 
  394, 7}, {"2020-04-13", "Nebraska", 31, 870, 19}, 
 {"2020-04-13", "Nevada", 32, 3036, 114}, {"2020-04-13", "New Hampshire", 33, 
  1020, 23}, {"2020-04-13", "New Jersey", 34, 64584, 2443}, 
 {"2020-04-13", "New Mexico", 35, 1345, 31}, {"2020-04-13", "New York", 36, 
  197973, 12998}, {"2020-04-13", "North Carolina", 37, 4788, 91}, 
 {"2020-04-13", "North Dakota", 38, 331, 9}, 
 {"2020-04-13", "Northern Mariana Islands", 69, 11, 2}, 
 {"2020-04-13", "Ohio", 39, 6975, 274}, {"2020-04-13", "Oklahoma", 40, 2069, 
  98}, {"2020-04-13", "Oregon", 41, 1584, 53}, 
 {"2020-04-13", "Pennsylvania", 42, 24295, 563}, 
 {"2020-04-13", "Puerto Rico", 72, 903, 45}, {"2020-04-13", "Rhode Island", 
  44, 2976, 73}, {"2020-04-13", "South Carolina", 45, 3439, 87}, 
 {"2020-04-13", "South Dakota", 46, 867, 6}, {"2020-04-13", "Tennessee", 47, 
  5483, 114}, {"2020-04-13", "Texas", 48, 14487, 320}, 
 {"2020-04-13", "Utah", 49, 2368, 18}, {"2020-04-13", "Vermont", 50, 748, 
  27}, {"2020-04-13", "Virgin Islands", 78, 51, 1}, 
 {"2020-04-13", "Virginia", 51, 5746, 149}, {"2020-04-13", "Washington", 53, 
  10547, 525}, {"2020-04-13", "West Virginia", 54, 638, 9}, 
 {"2020-04-13", "Wisconsin", 55, 3428, 155}, {"2020-04-13", "Wyoming", 56, 
  373, 1}, {"2020-04-14", "Alabama", 1, 3953, 114}, 
 {"2020-04-14", "Alaska", 2, 283, 7}, {"2020-04-14", "Arizona", 4, 3806, 
  131}, {"2020-04-14", "Arkansas", 5, 1498, 32}, 
 {"2020-04-14", "California", 6, 25758, 778}, {"2020-04-14", "Colorado", 8, 
  7941, 329}, {"2020-04-14", "Connecticut", 9, 13989, 671}, 
 {"2020-04-14", "Delaware", 10, 1926, 43}, 
 {"2020-04-14", "District of Columbia", 11, 2058, 67}, 
 {"2020-04-14", "Florida", 12, 21620, 570}, {"2020-04-14", "Georgia", 13, 
  13913, 517}, {"2020-04-14", "Guam", 66, 721, 6}, 
 {"2020-04-14", "Hawaii", 15, 511, 9}, {"2020-04-14", "Idaho", 16, 1538, 39}, 
 {"2020-04-14", "Illinois", 17, 23247, 878}, {"2020-04-14", "Indiana", 18, 
  8598, 458}, {"2020-04-14", "Iowa", 19, 1899, 44}, 
 {"2020-04-14", "Kansas", 20, 1438, 69}, {"2020-04-14", "Kentucky", 21, 2210, 
  115}, {"2020-04-14", "Louisiana", 22, 21518, 1013}, 
 {"2020-04-14", "Maine", 23, 734, 20}, {"2020-04-14", "Maryland", 24, 9472, 
  302}, {"2020-04-14", "Massachusetts", 25, 28163, 957}, 
 {"2020-04-14", "Michigan", 26, 26844, 1766}, {"2020-04-14", "Minnesota", 27, 
  1695, 79}, {"2020-04-14", "Mississippi", 28, 3087, 111}, 
 {"2020-04-14", "Missouri", 29, 4686, 151}, {"2020-04-14", "Montana", 30, 
  399, 7}, {"2020-04-14", "Nebraska", 31, 930, 21}, 
 {"2020-04-14", "Nevada", 32, 3137, 130}, {"2020-04-14", "New Hampshire", 33, 
  1091, 27}, {"2020-04-14", "New Jersey", 34, 68824, 2805}, 
 {"2020-04-14", "New Mexico", 35, 1407, 36}, {"2020-04-14", "New York", 36, 
  205375, 14001}, {"2020-04-14", "North Carolina", 37, 4992, 116}, 
 {"2020-04-14", "North Dakota", 38, 341, 9}, 
 {"2020-04-14", "Northern Mariana Islands", 69, 13, 2}, 
 {"2020-04-14", "Ohio", 39, 7280, 324}, {"2020-04-14", "Oklahoma", 40, 2184, 
  109}, {"2020-04-14", "Oregon", 41, 1633, 55}, 
 {"2020-04-14", "Pennsylvania", 42, 25591, 746}, 
 {"2020-04-14", "Puerto Rico", 72, 923, 45}, {"2020-04-14", "Rhode Island", 
  44, 3251, 80}, {"2020-04-14", "South Carolina", 45, 3553, 97}, 
 {"2020-04-14", "South Dakota", 46, 987, 6}, {"2020-04-14", "Tennessee", 47, 
  5654, 123}, {"2020-04-14", "Texas", 48, 15303, 365}, 
 {"2020-04-14", "Utah", 49, 2420, 19}, {"2020-04-14", "Vermont", 50, 752, 
  28}, {"2020-04-14", "Virgin Islands", 78, 51, 1}, 
 {"2020-04-14", "Virginia", 51, 6170, 154}, {"2020-04-14", "Washington", 53, 
  10711, 552}, {"2020-04-14", "West Virginia", 54, 697, 10}, 
 {"2020-04-14", "Wisconsin", 55, 3555, 172}, {"2020-04-14", "Wyoming", 56, 
  373, 1}, {"2020-04-15", "Alabama", 1, 4241, 123}, 
 {"2020-04-15", "Alaska", 2, 291, 7}, {"2020-04-15", "Arizona", 4, 3962, 
  142}, {"2020-04-15", "Arkansas", 5, 1599, 34}, 
 {"2020-04-15", "California", 6, 27107, 885}, {"2020-04-15", "Colorado", 8, 
  8280, 355}, {"2020-04-15", "Connecticut", 9, 14755, 868}, 
 {"2020-04-15", "Delaware", 10, 2014, 46}, 
 {"2020-04-15", "District of Columbia", 11, 2197, 72}, 
 {"2020-04-15", "Florida", 12, 22526, 613}, {"2020-04-15", "Georgia", 13, 
  14583, 569}, {"2020-04-15", "Guam", 66, 750, 6}, 
 {"2020-04-15", "Hawaii", 15, 524, 9}, {"2020-04-15", "Idaho", 16, 1587, 41}, 
 {"2020-04-15", "Illinois", 17, 24593, 958}, {"2020-04-15", "Indiana", 18, 
  9030, 511}, {"2020-04-15", "Iowa", 19, 1995, 53}, 
 {"2020-04-15", "Kansas", 20, 1501, 76}, {"2020-04-15", "Kentucky", 21, 2295, 
  124}, {"2020-04-15", "Louisiana", 22, 21951, 1103}, 
 {"2020-04-15", "Maine", 23, 770, 24}, {"2020-04-15", "Maryland", 24, 10096, 
  413}, {"2020-04-15", "Massachusetts", 25, 29918, 1108}, 
 {"2020-04-15", "Michigan", 26, 27893, 1919}, {"2020-04-15", "Minnesota", 27, 
  1809, 87}, {"2020-04-15", "Mississippi", 28, 3360, 122}, 
 {"2020-04-15", "Missouri", 29, 4895, 164}, {"2020-04-15", "Montana", 30, 
  404, 7}, {"2020-04-15", "Nebraska", 31, 994, 22}, 
 {"2020-04-15", "Nevada", 32, 3212, 137}, {"2020-04-15", "New Hampshire", 33, 
  1139, 32}, {"2020-04-15", "New Jersey", 34, 71030, 3156}, 
 {"2020-04-15", "New Mexico", 35, 1484, 36}, {"2020-04-15", "New York", 36, 
  217130, 14937}, {"2020-04-15", "North Carolina", 37, 5123, 128}, 
 {"2020-04-15", "North Dakota", 38, 365, 9}, 
 {"2020-04-15", "Northern Mariana Islands", 69, 13, 2}, 
 {"2020-04-15", "Ohio", 39, 7791, 361}, {"2020-04-15", "Oklahoma", 40, 2263, 
  123}, {"2020-04-15", "Oregon", 41, 1663, 58}, 
 {"2020-04-15", "Pennsylvania", 42, 26804, 833}, 
 {"2020-04-15", "Puerto Rico", 72, 974, 51}, {"2020-04-15", "Rhode Island", 
  44, 3529, 87}, {"2020-04-15", "South Carolina", 45, 3656, 107}, 
 {"2020-04-15", "South Dakota", 46, 1167, 6}, {"2020-04-15", "Tennessee", 47, 
  5864, 135}, {"2020-04-15", "Texas", 48, 16106, 395}, 
 {"2020-04-15", "Utah", 49, 2549, 20}, {"2020-04-15", "Vermont", 50, 759, 
  29}, {"2020-04-15", "Virgin Islands", 78, 51, 1}, 
 {"2020-04-15", "Virginia", 51, 6499, 195}, {"2020-04-15", "Washington", 53, 
  10806, 572}, {"2020-04-15", "West Virginia", 54, 725, 12}, 
 {"2020-04-15", "Wisconsin", 55, 3721, 184}, {"2020-04-15", "Wyoming", 56, 
  392, 2}, {"2020-04-16", "Alabama", 1, 4404, 137}, 
 {"2020-04-16", "Alaska", 2, 298, 7}, {"2020-04-16", "Arizona", 4, 4234, 
  152}, {"2020-04-16", "Arkansas", 5, 1620, 37}, 
 {"2020-04-16", "California", 6, 28142, 971}, {"2020-04-16", "Colorado", 8, 
  8675, 374}, {"2020-04-16", "Connecticut", 9, 15884, 971}, 
 {"2020-04-16", "Delaware", 10, 2075, 52}, 
 {"2020-04-16", "District of Columbia", 11, 2350, 81}, 
 {"2020-04-16", "Florida", 12, 23332, 667}, {"2020-04-16", "Georgia", 13, 
  15644, 611}, {"2020-04-16", "Guam", 66, 790, 6}, 
 {"2020-04-16", "Hawaii", 15, 535, 9}, {"2020-04-16", "Idaho", 16, 1609, 41}, 
 {"2020-04-16", "Illinois", 17, 25734, 1081}, {"2020-04-16", "Indiana", 18, 
  9619, 554}, {"2020-04-16", "Iowa", 19, 2141, 60}, 
 {"2020-04-16", "Kansas", 20, 1593, 80}, {"2020-04-16", "Kentucky", 21, 2429, 
  131}, {"2020-04-16", "Louisiana", 22, 22532, 1156}, 
 {"2020-04-16", "Maine", 23, 796, 27}, {"2020-04-16", "Maryland", 24, 10851, 
  459}, {"2020-04-16", "Massachusetts", 25, 32181, 1245}, 
 {"2020-04-16", "Michigan", 26, 29119, 2091}, {"2020-04-16", "Minnesota", 27, 
  1912, 94}, {"2020-04-16", "Mississippi", 28, 3624, 129}, 
 {"2020-04-16", "Missouri", 29, 5111, 170}, {"2020-04-16", "Montana", 30, 
  415, 7}, {"2020-04-16", "Nebraska", 31, 1094, 24}, 
 {"2020-04-16", "Nevada", 32, 3321, 142}, {"2020-04-16", "New Hampshire", 33, 
  1211, 34}, {"2020-04-16", "New Jersey", 34, 75317, 3518}, 
 {"2020-04-16", "New Mexico", 35, 1597, 44}, {"2020-04-16", "New York", 36, 
  225761, 15669}, {"2020-04-16", "North Carolina", 37, 5463, 140}, 
 {"2020-04-16", "North Dakota", 38, 393, 9}, 
 {"2020-04-16", "Northern Mariana Islands", 69, 13, 2}, 
 {"2020-04-16", "Ohio", 39, 8414, 389}, {"2020-04-16", "Oklahoma", 40, 2357, 
  131}, {"2020-04-16", "Oregon", 41, 1736, 64}, 
 {"2020-04-16", "Pennsylvania", 42, 28314, 940}, 
 {"2020-04-16", "Puerto Rico", 72, 1043, 56}, {"2020-04-16", "Rhode Island", 
  44, 3838, 105}, {"2020-04-16", "South Carolina", 45, 3931, 109}, 
 {"2020-04-16", "South Dakota", 46, 1310, 7}, {"2020-04-16", "Tennessee", 47, 
  6077, 142}, {"2020-04-16", "Texas", 48, 16928, 428}, 
 {"2020-04-16", "Utah", 49, 2687, 21}, {"2020-04-16", "Vermont", 50, 768, 
  34}, {"2020-04-16", "Virgin Islands", 78, 51, 1}, 
 {"2020-04-16", "Virginia", 51, 6888, 208}, {"2020-04-16", "Washington", 53, 
  11180, 588}, {"2020-04-16", "West Virginia", 54, 739, 13}, 
 {"2020-04-16", "Wisconsin", 55, 3875, 197}, {"2020-04-16", "Wyoming", 56, 
  393, 2}, {"2020-04-17", "Alabama", 1, 4572, 151}, 
 {"2020-04-17", "Alaska", 2, 307, 7}, {"2020-04-17", "Arizona", 4, 4507, 
  174}, {"2020-04-17", "Arkansas", 5, 1695, 37}, 
 {"2020-04-17", "California", 6, 29398, 1050}, 
 {"2020-04-17", "Colorado", 8, 9047, 389}, {"2020-04-17", "Connecticut", 9, 
  16809, 1036}, {"2020-04-17", "Delaware", 10, 2323, 61}, 
 {"2020-04-17", "District of Columbia", 11, 2476, 86}, 
 {"2020-04-17", "Florida", 12, 24745, 725}, {"2020-04-17", "Georgia", 13, 
  16658, 661}, {"2020-04-17", "Guam", 66, 796, 6}, 
 {"2020-04-17", "Hawaii", 15, 547, 9}, {"2020-04-17", "Idaho", 16, 1655, 43}, 
 {"2020-04-17", "Illinois", 17, 27575, 1142}, {"2020-04-17", "Indiana", 18, 
  10234, 599}, {"2020-04-17", "Iowa", 19, 2332, 64}, 
 {"2020-04-17", "Kansas", 20, 1730, 84}, {"2020-04-17", "Kentucky", 21, 2522, 
  140}, {"2020-04-17", "Louisiana", 22, 23118, 1213}, 
 {"2020-04-17", "Maine", 23, 827, 29}, {"2020-04-17", "Maryland", 24, 11641, 
  494}, {"2020-04-17", "Massachusetts", 25, 34402, 1404}, 
 {"2020-04-17", "Michigan", 26, 29952, 2226}, {"2020-04-17", "Minnesota", 27, 
  2071, 111}, {"2020-04-17", "Mississippi", 28, 3793, 140}, 
 {"2020-04-17", "Missouri", 29, 5283, 184}, {"2020-04-17", "Montana", 30, 
  422, 8}, {"2020-04-17", "Nebraska", 31, 1216, 24}, 
 {"2020-04-17", "Nevada", 32, 3524, 151}, {"2020-04-17", "New Hampshire", 33, 
  1287, 37}, {"2020-04-17", "New Jersey", 34, 78467, 3840}, 
 {"2020-04-17", "New Mexico", 35, 1711, 51}, {"2020-04-17", "New York", 36, 
  233293, 16473}, {"2020-04-17", "North Carolina", 37, 5859, 159}, 
 {"2020-04-17", "North Dakota", 38, 439, 9}, 
 {"2020-04-17", "Northern Mariana Islands", 69, 14, 2}, 
 {"2020-04-17", "Ohio", 39, 9107, 418}, {"2020-04-17", "Oklahoma", 40, 2465, 
  136}, {"2020-04-17", "Oregon", 41, 1785, 70}, 
 {"2020-04-17", "Pennsylvania", 42, 30121, 1027}, 
 {"2020-04-17", "Puerto Rico", 72, 1068, 58}, {"2020-04-17", "Rhode Island", 
  44, 4177, 118}, {"2020-04-17", "South Carolina", 45, 4086, 116}, 
 {"2020-04-17", "South Dakota", 46, 1410, 7}, {"2020-04-17", "Tennessee", 47, 
  6423, 146}, {"2020-04-17", "Texas", 48, 18131, 461}, 
 {"2020-04-17", "Utah", 49, 2813, 23}, {"2020-04-17", "Vermont", 50, 779, 
  34}, {"2020-04-17", "Virgin Islands", 78, 51, 2}, 
 {"2020-04-17", "Virginia", 51, 7490, 238}, {"2020-04-17", "Washington", 53, 
  11479, 610}, {"2020-04-17", "West Virginia", 54, 776, 16}, 
 {"2020-04-17", "Wisconsin", 55, 4045, 205}, {"2020-04-17", "Wyoming", 56, 
  401, 2}, {"2020-04-18", "Alabama", 1, 4723, 147}, 
 {"2020-04-18", "Alaska", 2, 312, 7}, {"2020-04-18", "Arizona", 4, 4719, 
  181}, {"2020-04-18", "Arkansas", 5, 1777, 38}, 
 {"2020-04-18", "California", 6, 30829, 1146}, 
 {"2020-04-18", "Colorado", 8, 9433, 409}, {"2020-04-18", "Connecticut", 9, 
  17550, 1086}, {"2020-04-18", "Delaware", 10, 2538, 67}, 
 {"2020-04-18", "District of Columbia", 11, 2666, 91}, 
 {"2020-04-18", "Florida", 12, 25484, 747}, {"2020-04-18", "Georgia", 13, 
  17014, 670}, {"2020-04-18", "Guam", 66, 805, 6}, 
 {"2020-04-18", "Hawaii", 15, 568, 9}, {"2020-04-18", "Idaho", 16, 1668, 44}, 
 {"2020-04-18", "Illinois", 17, 29160, 1272}, {"2020-04-18", "Indiana", 18, 
  10729, 633}, {"2020-04-18", "Iowa", 19, 2513, 74}, 
 {"2020-04-18", "Kansas", 20, 1818, 86}, {"2020-04-18", "Kentucky", 21, 2707, 
  145}, {"2020-04-18", "Louisiana", 22, 23580, 1267}, 
 {"2020-04-18", "Maine", 23, 847, 32}, {"2020-04-18", "Maryland", 24, 12379, 
  534}, {"2020-04-18", "Massachusetts", 25, 36372, 1560}, 
 {"2020-04-18", "Michigan", 26, 30717, 2307}, {"2020-04-18", "Minnesota", 27, 
  2213, 121}, {"2020-04-18", "Mississippi", 28, 3974, 152}, 
 {"2020-04-18", "Missouri", 29, 5517, 194}, {"2020-04-18", "Montana", 30, 
  426, 10}, {"2020-04-18", "Nebraska", 31, 1348, 28}, 
 {"2020-04-18", "Nevada", 32, 3626, 155}, {"2020-04-18", "New Hampshire", 33, 
  1342, 38}, {"2020-04-18", "New Jersey", 34, 81420, 4070}, 
 {"2020-04-18", "New Mexico", 35, 1798, 53}, {"2020-04-18", "New York", 36, 
  240542, 17141}, {"2020-04-18", "North Carolina", 37, 6140, 175}, 
 {"2020-04-18", "North Dakota", 38, 528, 9}, 
 {"2020-04-18", "Northern Mariana Islands", 69, 14, 2}, 
 {"2020-04-18", "Ohio", 39, 10222, 451}, {"2020-04-18", "Oklahoma", 40, 2570, 
  139}, {"2020-04-18", "Oregon", 41, 1844, 72}, 
 {"2020-04-18", "Pennsylvania", 42, 31742, 1150}, 
 {"2020-04-18", "Puerto Rico", 72, 1118, 60}, {"2020-04-18", "Rhode Island", 
  44, 4491, 137}, {"2020-04-18", "South Carolina", 45, 4246, 119}, 
 {"2020-04-18", "South Dakota", 46, 1541, 7}, {"2020-04-18", "Tennessee", 47, 
  6624, 148}, {"2020-04-18", "Texas", 48, 18927, 487}, 
 {"2020-04-18", "Utah", 49, 2942, 25}, {"2020-04-18", "Vermont", 50, 803, 
  36}, {"2020-04-18", "Virgin Islands", 78, 53, 3}, 
 {"2020-04-18", "Virginia", 51, 8052, 258}, {"2020-04-18", "Washington", 53, 
  11850, 629}, {"2020-04-18", "West Virginia", 54, 825, 18}, 
 {"2020-04-18", "Wisconsin", 55, 4199, 212}, {"2020-04-18", "Wyoming", 56, 
  412, 2}, {"2020-04-19", "Alabama", 1, 4903, 160}, 
 {"2020-04-19", "Alaska", 2, 317, 7}, {"2020-04-19", "Arizona", 4, 4929, 
  188}, {"2020-04-19", "Arkansas", 5, 1781, 39}, 
 {"2020-04-19", "California", 6, 31544, 1176}, 
 {"2020-04-19", "Colorado", 8, 9730, 421}, {"2020-04-19", "Connecticut", 9, 
  17962, 1127}, {"2020-04-19", "Delaware", 10, 2538, 67}, 
 {"2020-04-19", "District of Columbia", 11, 2793, 96}, 
 {"2020-04-19", "Florida", 12, 26306, 773}, {"2020-04-19", "Georgia", 13, 
  17619, 682}, {"2020-04-19", "Guam", 66, 808, 6}, 
 {"2020-04-19", "Hawaii", 15, 574, 10}, {"2020-04-19", "Idaho", 16, 1672, 
  45}, {"2020-04-19", "Illinois", 17, 30357, 1302}, 
 {"2020-04-19", "Indiana", 18, 11300, 652}, {"2020-04-19", "Iowa", 19, 2915, 
  75}, {"2020-04-19", "Kansas", 20, 1896, 94}, 
 {"2020-04-19", "Kentucky", 21, 2960, 149}, {"2020-04-19", "Louisiana", 22, 
  23928, 1296}, {"2020-04-19", "Maine", 23, 867, 34}, 
 {"2020-04-19", "Maryland", 24, 12892, 548}, {"2020-04-19", "Massachusetts", 
  25, 38077, 1706}, {"2020-04-19", "Michigan", 26, 31348, 2389}, 
 {"2020-04-19", "Minnesota", 27, 2356, 134}, {"2020-04-19", "Mississippi", 
  28, 4274, 159}, {"2020-04-19", "Missouri", 29, 5667, 196}, 
 {"2020-04-19", "Montana", 30, 433, 10}, {"2020-04-19", "Nebraska", 31, 1473, 
  28}, {"2020-04-19", "Nevada", 32, 3710, 158}, 
 {"2020-04-19", "New Hampshire", 33, 1392, 41}, 
 {"2020-04-19", "New Jersey", 34, 85301, 4202}, 
 {"2020-04-19", "New Mexico", 35, 1845, 55}, {"2020-04-19", "New York", 36, 
  246741, 17793}, {"2020-04-19", "North Carolina", 37, 6493, 183}, 
 {"2020-04-19", "North Dakota", 38, 585, 10}, 
 {"2020-04-19", "Northern Mariana Islands", 69, 14, 2}, 
 {"2020-04-19", "Ohio", 39, 11602, 471}, {"2020-04-19", "Oklahoma", 40, 2599, 
  140}, {"2020-04-19", "Oregon", 41, 1910, 74}, 
 {"2020-04-19", "Pennsylvania", 42, 32992, 1285}, 
 {"2020-04-19", "Puerto Rico", 72, 1213, 41}, {"2020-04-19", "Rhode Island", 
  44, 4706, 150}, {"2020-04-19", "South Carolina", 45, 4377, 120}, 
 {"2020-04-19", "South Dakota", 46, 1635, 7}, {"2020-04-19", "Tennessee", 47, 
  6824, 151}, {"2020-04-19", "Texas", 48, 19441, 503}, 
 {"2020-04-19", "Utah", 49, 3071, 27}, {"2020-04-19", "Vermont", 50, 812, 
  36}, {"2020-04-19", "Virgin Islands", 78, 53, 3}, 
 {"2020-04-19", "Virginia", 51, 8536, 277}, {"2020-04-19", "Washington", 53, 
  11864, 637}, {"2020-04-19", "West Virginia", 54, 890, 20}, 
 {"2020-04-19", "Wisconsin", 55, 4346, 222}, {"2020-04-19", "Wyoming", 56, 
  422, 2}, {"2020-04-20", "Alabama", 1, 5078, 164}, 
 {"2020-04-20", "Alaska", 2, 319, 7}, {"2020-04-20", "Arizona", 4, 5064, 
  191}, {"2020-04-20", "Arkansas", 5, 1971, 42}, 
 {"2020-04-20", "California", 6, 33862, 1223}, 
 {"2020-04-20", "Colorado", 8, 10106, 448}, {"2020-04-20", "Connecticut", 9, 
  19815, 1331}, {"2020-04-20", "Delaware", 10, 2745, 72}, 
 {"2020-04-20", "District of Columbia", 11, 2927, 105}, 
 {"2020-04-20", "Florida", 12, 27050, 822}, {"2020-04-20", "Georgia", 13, 
  18447, 767}, {"2020-04-20", "Guam", 66, 811, 6}, 
 {"2020-04-20", "Hawaii", 15, 578, 10}, {"2020-04-20", "Idaho", 16, 1736, 
  48}, {"2020-04-20", "Illinois", 17, 31508, 1359}, 
 {"2020-04-20", "Indiana", 18, 11783, 666}, {"2020-04-20", "Iowa", 19, 3175, 
  79}, {"2020-04-20", "Kansas", 20, 2029, 101}, 
 {"2020-04-20", "Kentucky", 21, 3050, 155}, {"2020-04-20", "Louisiana", 22, 
  24523, 1328}, {"2020-04-20", "Maine", 23, 875, 35}, 
 {"2020-04-20", "Maryland", 24, 13750, 582}, {"2020-04-20", "Massachusetts", 
  25, 39643, 1809}, {"2020-04-20", "Michigan", 26, 31927, 2466}, 
 {"2020-04-20", "Minnesota", 27, 2470, 143}, {"2020-04-20", "Mississippi", 
  28, 4512, 169}, {"2020-04-20", "Missouri", 29, 5807, 201}, 
 {"2020-04-20", "Montana", 30, 433, 12}, {"2020-04-20", "Nebraska", 31, 1646, 
  33}, {"2020-04-20", "Nevada", 32, 3830, 163}, 
 {"2020-04-20", "New Hampshire", 33, 1447, 42}, 
 {"2020-04-20", "New Jersey", 34, 88806, 4377}, 
 {"2020-04-20", "New Mexico", 35, 1971, 58}, {"2020-04-20", "New York", 36, 
  251608, 18412}, {"2020-04-20", "North Carolina", 37, 6764, 187}, 
 {"2020-04-20", "North Dakota", 38, 627, 13}, 
 {"2020-04-20", "Northern Mariana Islands", 69, 14, 2}, 
 {"2020-04-20", "Ohio", 39, 12919, 509}, {"2020-04-20", "Oklahoma", 40, 2680, 
  143}, {"2020-04-20", "Oregon", 41, 1956, 75}, 
 {"2020-04-20", "Pennsylvania", 42, 34005, 1366}, 
 {"2020-04-20", "Puerto Rico", 72, 1252, 42}, {"2020-04-20", "Rhode Island", 
  44, 5090, 155}, {"2020-04-20", "South Carolina", 45, 4439, 124}, 
 {"2020-04-20", "South Dakota", 46, 1685, 7}, {"2020-04-20", "Tennessee", 47, 
  6994, 156}, {"2020-04-20", "Texas", 48, 20035, 523}, 
 {"2020-04-20", "Utah", 49, 3213, 28}, {"2020-04-20", "Vermont", 50, 816, 
  37}, {"2020-04-20", "Virgin Islands", 78, 54, 3}, 
 {"2020-04-20", "Virginia", 51, 8989, 300}, {"2020-04-20", "Washington", 53, 
  12255, 661}, {"2020-04-20", "West Virginia", 54, 908, 26}, 
 {"2020-04-20", "Wisconsin", 55, 4499, 231}, {"2020-04-20", "Wyoming", 56, 
  426, 2}, {"2020-04-21", "Alabama", 1, 5327, 186}, 
 {"2020-04-21", "Alaska", 2, 327, 7}, {"2020-04-21", "Arizona", 4, 5251, 
  213}, {"2020-04-21", "Arkansas", 5, 2262, 43}, 
 {"2020-04-21", "California", 6, 35844, 1316}, 
 {"2020-04-21", "Colorado", 8, 10447, 484}, {"2020-04-21", "Connecticut", 9, 
  20360, 1423}, {"2020-04-21", "Delaware", 10, 2931, 82}, 
 {"2020-04-21", "District of Columbia", 11, 3098, 112}, 
 {"2020-04-21", "Florida", 12, 27861, 866}, {"2020-04-21", "Georgia", 13, 
  19189, 810}, {"2020-04-21", "Guam", 66, 852, 6}, 
 {"2020-04-21", "Hawaii", 15, 580, 12}, {"2020-04-21", "Idaho", 16, 1766, 
  51}, {"2020-04-21", "Illinois", 17, 33059, 1479}, 
 {"2020-04-21", "Indiana", 18, 12198, 731}, {"2020-04-21", "Iowa", 19, 3641, 
  83}, {"2020-04-21", "Kansas", 20, 2113, 107}, 
 {"2020-04-21", "Kentucky", 21, 3193, 172}, {"2020-04-21", "Louisiana", 22, 
  24854, 1405}, {"2020-04-21", "Maine", 23, 888, 36}, 
 {"2020-04-21", "Maryland", 24, 14261, 652}, {"2020-04-21", "Massachusetts", 
  25, 41199, 1961}, {"2020-04-21", "Michigan", 26, 32935, 2698}, 
 {"2020-04-21", "Minnesota", 27, 2567, 160}, {"2020-04-21", "Mississippi", 
  28, 4716, 183}, {"2020-04-21", "Missouri", 29, 5941, 221}, 
 {"2020-04-21", "Montana", 30, 437, 12}, {"2020-04-21", "Nebraska", 31, 1726, 
  38}, {"2020-04-21", "Nevada", 32, 3937, 163}, 
 {"2020-04-21", "New Hampshire", 33, 1491, 42}, 
 {"2020-04-21", "New Jersey", 34, 92387, 4753}, 
 {"2020-04-21", "New Mexico", 35, 2072, 65}, {"2020-04-21", "New York", 36, 
  255932, 19040}, {"2020-04-21", "North Carolina", 37, 6951, 217}, 
 {"2020-04-21", "North Dakota", 38, 644, 13}, 
 {"2020-04-21", "Northern Mariana Islands", 69, 14, 2}, 
 {"2020-04-21", "Ohio", 39, 13725, 557}, {"2020-04-21", "Oklahoma", 40, 2807, 
  164}, {"2020-04-21", "Oregon", 41, 2002, 78}, 
 {"2020-04-21", "Pennsylvania", 42, 35384, 1620}, 
 {"2020-04-21", "Puerto Rico", 72, 915, 43}, {"2020-04-21", "Rhode Island", 
  44, 5500, 171}, {"2020-04-21", "South Carolina", 45, 4608, 135}, 
 {"2020-04-21", "South Dakota", 46, 1755, 8}, {"2020-04-21", "Tennessee", 47, 
  7317, 159}, {"2020-04-21", "Texas", 48, 20949, 552}, 
 {"2020-04-21", "Utah", 49, 3301, 32}, {"2020-04-21", "Vermont", 50, 818, 
  39}, {"2020-04-21", "Virgin Islands", 78, 54, 3}, 
 {"2020-04-21", "Virginia", 51, 9629, 325}, {"2020-04-21", "Washington", 53, 
  12410, 683}, {"2020-04-21", "West Virginia", 54, 929, 26}, 
 {"2020-04-21", "Wisconsin", 55, 4620, 243}, {"2020-04-21", "Wyoming", 56, 
  441, 6}, {"2020-04-22", "Alabama", 1, 5610, 201}, 
 {"2020-04-22", "Alaska", 2, 333, 7}, {"2020-04-22", "Arizona", 4, 5459, 
  236}, {"2020-04-22", "Arkansas", 5, 2392, 44}, 
 {"2020-04-22", "California", 6, 37573, 1425}, 
 {"2020-04-22", "Colorado", 8, 10878, 526}, {"2020-04-22", "Connecticut", 9, 
  22469, 1544}, {"2020-04-22", "Delaware", 10, 3200, 89}, 
 {"2020-04-22", "District of Columbia", 11, 3206, 127}, 
 {"2020-04-22", "Florida", 12, 28301, 926}, {"2020-04-22", "Georgia", 13, 
  20099, 837}, {"2020-04-22", "Guam", 66, 911, 6}, 
 {"2020-04-22", "Hawaii", 15, 586, 12}, {"2020-04-22", "Idaho", 16, 1802, 
  54}, {"2020-04-22", "Illinois", 17, 35108, 1577}, 
 {"2020-04-22", "Indiana", 18, 12551, 764}, {"2020-04-22", "Iowa", 19, 3764, 
  90}, {"2020-04-22", "Kansas", 20, 2290, 111}, 
 {"2020-04-22", "Kentucky", 21, 3373, 185}, {"2020-04-22", "Louisiana", 22, 
  25317, 1532}, {"2020-04-22", "Maine", 23, 907, 39}, 
 {"2020-04-22", "Maryland", 24, 14842, 698}, {"2020-04-22", "Massachusetts", 
  25, 42944, 2182}, {"2020-04-22", "Michigan", 26, 33972, 2813}, 
 {"2020-04-22", "Minnesota", 27, 2721, 179}, {"2020-04-22", "Mississippi", 
  28, 4894, 193}, {"2020-04-22", "Missouri", 29, 6137, 236}, 
 {"2020-04-22", "Montana", 30, 439, 14}, {"2020-04-22", "Nebraska", 31, 1826, 
  42}, {"2020-04-22", "Nevada", 32, 4081, 187}, 
 {"2020-04-22", "New Hampshire", 33, 1588, 48}, 
 {"2020-04-22", "New Jersey", 34, 95865, 5063}, 
 {"2020-04-22", "New Mexico", 35, 2210, 71}, {"2020-04-22", "New York", 36, 
  261591, 19647}, {"2020-04-22", "North Carolina", 37, 7220, 242}, 
 {"2020-04-22", "North Dakota", 38, 679, 14}, 
 {"2020-04-22", "Northern Mariana Islands", 69, 14, 2}, 
 {"2020-04-22", "Ohio", 39, 14117, 610}, {"2020-04-22", "Oklahoma", 40, 2894, 
  169}, {"2020-04-22", "Oregon", 41, 2059, 78}, 
 {"2020-04-22", "Pennsylvania", 42, 36763, 1720}, 
 {"2020-04-22", "Puerto Rico", 72, 915, 46}, {"2020-04-22", "Rhode Island", 
  44, 5841, 181}, {"2020-04-22", "South Carolina", 45, 4761, 140}, 
 {"2020-04-22", "South Dakota", 46, 1858, 9}, {"2020-04-22", "Tennessee", 47, 
  7681, 169}, {"2020-04-22", "Texas", 48, 21769, 571}, 
 {"2020-04-22", "Utah", 49, 3451, 34}, {"2020-04-22", "Vermont", 50, 823, 
  39}, {"2020-04-22", "Virgin Islands", 78, 54, 3}, 
 {"2020-04-22", "Virginia", 51, 10265, 349}, {"2020-04-22", "Washington", 53, 
  12606, 696}, {"2020-04-22", "West Virginia", 54, 939, 29}, 
 {"2020-04-22", "Wisconsin", 55, 4845, 247}, {"2020-04-22", "Wyoming", 56, 
  447, 6}, {"2020-04-23", "Alabama", 1, 5832, 197}, 
 {"2020-04-23", "Alaska", 2, 335, 7}, {"2020-04-23", "Arizona", 4, 5769, 
  257}, {"2020-04-23", "Arkansas", 5, 2599, 45}, 
 {"2020-04-23", "California", 6, 39534, 1548}, 
 {"2020-04-23", "Colorado", 8, 11262, 557}, {"2020-04-23", "Connecticut", 9, 
  23100, 1639}, {"2020-04-23", "Delaware", 10, 3308, 92}, 
 {"2020-04-23", "District of Columbia", 11, 3361, 139}, 
 {"2020-04-23", "Florida", 12, 29640, 986}, {"2020-04-23", "Georgia", 13, 
  20905, 871}, {"2020-04-23", "Guam", 66, 979, 6}, 
 {"2020-04-23", "Hawaii", 15, 590, 12}, {"2020-04-23", "Idaho", 16, 1836, 
  54}, {"2020-04-23", "Illinois", 17, 36935, 1696}, 
 {"2020-04-23", "Indiana", 18, 13184, 811}, {"2020-04-23", "Iowa", 19, 3939, 
  96}, {"2020-04-23", "Kansas", 20, 2625, 112}, 
 {"2020-04-23", "Kentucky", 21, 3548, 194}, {"2020-04-23", "Louisiana", 22, 
  25798, 1599}, {"2020-04-23", "Maine", 23, 937, 44}, 
 {"2020-04-23", "Maryland", 24, 15805, 748}, {"2020-04-23", "Massachusetts", 
  25, 46023, 2360}, {"2020-04-23", "Michigan", 26, 35252, 2977}, 
 {"2020-04-23", "Minnesota", 27, 2942, 200}, {"2020-04-23", "Mississippi", 
  28, 5153, 201}, {"2020-04-23", "Missouri", 29, 6321, 248}, 
 {"2020-04-23", "Montana", 30, 442, 14}, {"2020-04-23", "Nebraska", 31, 2190, 
  46}, {"2020-04-23", "Nevada", 32, 4208, 195}, 
 {"2020-04-23", "New Hampshire", 33, 1670, 51}, 
 {"2020-04-23", "New Jersey", 34, 99989, 5368}, 
 {"2020-04-23", "New Mexico", 35, 2379, 78}, {"2020-04-23", "New York", 36, 
  267932, 20212}, {"2020-04-23", "North Carolina", 37, 7608, 253}, 
 {"2020-04-23", "North Dakota", 38, 709, 15}, 
 {"2020-04-23", "Northern Mariana Islands", 69, 14, 2}, 
 {"2020-04-23", "Ohio", 39, 14694, 656}, {"2020-04-23", "Oklahoma", 40, 3017, 
  179}, {"2020-04-23", "Oregon", 41, 2127, 83}, 
 {"2020-04-23", "Pennsylvania", 42, 38334, 1723}, 
 {"2020-04-23", "Puerto Rico", 72, 1230, 69}, {"2020-04-23", "Rhode Island", 
  44, 6256, 189}, {"2020-04-23", "South Carolina", 45, 4917, 150}, 
 {"2020-04-23", "South Dakota", 46, 1956, 9}, {"2020-04-23", "Tennessee", 47, 
  8169, 172}, {"2020-04-23", "Texas", 48, 22706, 601}, 
 {"2020-04-23", "Utah", 49, 3621, 35}, {"2020-04-23", "Vermont", 50, 825, 
  42}, {"2020-04-23", "Virgin Islands", 78, 54, 3}, 
 {"2020-04-23", "Virginia", 51, 10999, 375}, {"2020-04-23", "Washington", 53, 
  12981, 717}, {"2020-04-23", "West Virginia", 54, 981, 31}, 
 {"2020-04-23", "Wisconsin", 55, 5052, 257}, {"2020-04-23", "Wyoming", 56, 
  453, 7}, {"2020-04-24", "Alabama", 1, 6026, 209}, 
 {"2020-04-24", "Alaska", 2, 337, 7}, {"2020-04-24", "Arizona", 4, 6045, 
  268}, {"2020-04-24", "Arkansas", 5, 2810, 47}, 
 {"2020-04-24", "California", 6, 41368, 1619}, 
 {"2020-04-24", "Colorado", 8, 12255, 672}, {"2020-04-24", "Connecticut", 9, 
  23921, 1764}, {"2020-04-24", "Delaware", 10, 3442, 100}, 
 {"2020-04-24", "District of Columbia", 11, 3528, 153}, 
 {"2020-04-24", "Florida", 12, 30525, 1045}, {"2020-04-24", "Georgia", 13, 
  21575, 889}, {"2020-04-24", "Guam", 66, 997, 6}, 
 {"2020-04-24", "Hawaii", 15, 595, 13}, {"2020-04-24", "Idaho", 16, 1870, 
  54}, {"2020-04-24", "Illinois", 17, 39658, 1804}, 
 {"2020-04-24", "Indiana", 18, 13837, 851}, {"2020-04-24", "Iowa", 19, 4459, 
  107}, {"2020-04-24", "Kansas", 20, 2841, 117}, 
 {"2020-04-24", "Kentucky", 21, 3779, 203}, {"2020-04-24", "Louisiana", 22, 
  26199, 1660}, {"2020-04-24", "Maine", 23, 965, 47}, 
 {"2020-04-24", "Maryland", 24, 16693, 798}, {"2020-04-24", "Massachusetts", 
  25, 50969, 2556}, {"2020-04-24", "Michigan", 26, 36627, 3084}, 
 {"2020-04-24", "Minnesota", 27, 3185, 221}, {"2020-04-24", "Mississippi", 
  28, 5434, 209}, {"2020-04-24", "Missouri", 29, 6625, 267}, 
 {"2020-04-24", "Montana", 30, 444, 14}, {"2020-04-24", "Nebraska", 31, 2474, 
  50}, {"2020-04-24", "Nevada", 32, 4398, 203}, 
 {"2020-04-24", "New Hampshire", 33, 1720, 53}, 
 {"2020-04-24", "New Jersey", 34, 102196, 5617}, 
 {"2020-04-24", "New Mexico", 35, 2524, 84}, {"2020-04-24", "New York", 36, 
  276218, 20759}, {"2020-04-24", "North Carolina", 37, 8052, 270}, 
 {"2020-04-24", "North Dakota", 38, 748, 15}, 
 {"2020-04-24", "Northern Mariana Islands", 69, 14, 2}, 
 {"2020-04-24", "Ohio", 39, 15169, 690}, {"2020-04-24", "Oklahoma", 40, 3120, 
  188}, {"2020-04-24", "Oregon", 41, 2177, 86}, 
 {"2020-04-24", "Pennsylvania", 42, 40298, 1786}, 
 {"2020-04-24", "Puerto Rico", 72, 1276, 77}, {"2020-04-24", "Rhode Island", 
  44, 6699, 202}, {"2020-04-24", "South Carolina", 45, 5070, 157}, 
 {"2020-04-24", "South Dakota", 46, 2040, 10}, 
 {"2020-04-24", "Tennessee", 47, 8618, 172}, {"2020-04-24", "Texas", 48, 
  23650, 625}, {"2020-04-24", "Utah", 49, 3782, 39}, 
 {"2020-04-24", "Vermont", 50, 827, 43}, {"2020-04-24", "Virgin Islands", 78, 
  54, 3}, {"2020-04-24", "Virginia", 51, 11595, 413}, 
 {"2020-04-24", "Washington", 53, 13197, 731}, 
 {"2020-04-24", "West Virginia", 54, 1010, 32}, 
 {"2020-04-24", "Wisconsin", 55, 5356, 262}, {"2020-04-24", "Wyoming", 56, 
  473, 7}, {"2020-04-25", "Alabama", 1, 6213, 213}, 
 {"2020-04-25", "Alaska", 2, 337, 7}, {"2020-04-25", "Arizona", 4, 6280, 
  275}, {"2020-04-25", "Arkansas", 5, 2909, 48}, 
 {"2020-04-25", "California", 6, 42590, 1692}, 
 {"2020-04-25", "Colorado", 8, 12967, 670}, {"2020-04-25", "Connecticut", 9, 
  24582, 1862}, {"2020-04-25", "Delaware", 10, 3576, 112}, 
 {"2020-04-25", "District of Columbia", 11, 3699, 165}, 
 {"2020-04-25", "Florida", 12, 30831, 1054}, {"2020-04-25", "Georgia", 13, 
  22225, 897}, {"2020-04-25", "Guam", 66, 997, 6}, 
 {"2020-04-25", "Hawaii", 15, 597, 14}, {"2020-04-25", "Idaho", 16, 1887, 
  56}, {"2020-04-25", "Illinois", 17, 41777, 1884}, 
 {"2020-04-25", "Indiana", 18, 14556, 897}, {"2020-04-25", "Iowa", 19, 5109, 
  112}, {"2020-04-25", "Kansas", 20, 3090, 119}, 
 {"2020-04-25", "Kentucky", 21, 3905, 208}, {"2020-04-25", "Louisiana", 22, 
  26571, 1703}, {"2020-04-25", "Maine", 23, 990, 50}, 
 {"2020-04-25", "Maryland", 24, 17844, 875}, {"2020-04-25", "Massachusetts", 
  25, 53348, 2730}, {"2020-04-25", "Michigan", 26, 37301, 3273}, 
 {"2020-04-25", "Minnesota", 27, 3446, 244}, {"2020-04-25", "Mississippi", 
  28, 5718, 221}, {"2020-04-25", "Missouri", 29, 6826, 280}, 
 {"2020-04-25", "Montana", 30, 445, 14}, {"2020-04-25", "Nebraska", 31, 2898, 
  52}, {"2020-04-25", "Nevada", 32, 4539, 206}, 
 {"2020-04-25", "New Hampshire", 33, 1793, 60}, 
 {"2020-04-25", "New Jersey", 34, 105523, 5863}, 
 {"2020-04-25", "New Mexico", 35, 2662, 93}, {"2020-04-25", "New York", 36, 
  286901, 21326}, {"2020-04-25", "North Carolina", 37, 8542, 300}, 
 {"2020-04-25", "North Dakota", 38, 803, 16}, 
 {"2020-04-25", "Northern Mariana Islands", 69, 14, 2}, 
 {"2020-04-25", "Ohio", 39, 15587, 711}, {"2020-04-25", "Oklahoma", 40, 3193, 
  194}, {"2020-04-25", "Oregon", 41, 2253, 87}, 
 {"2020-04-25", "Pennsylvania", 42, 41626, 1842}, 
 {"2020-04-25", "Puerto Rico", 72, 1307, 83}, {"2020-04-25", "Rhode Island", 
  44, 7129, 215}, {"2020-04-25", "South Carolina", 45, 5253, 166}, 
 {"2020-04-25", "South Dakota", 46, 2147, 10}, 
 {"2020-04-25", "Tennessee", 47, 8918, 179}, {"2020-04-25", "Texas", 48, 
  24494, 662}, {"2020-04-25", "Utah", 49, 3950, 41}, 
 {"2020-04-25", "Vermont", 50, 843, 45}, {"2020-04-25", "Virgin Islands", 78, 
  55, 3}, {"2020-04-25", "Virginia", 51, 12365, 436}, 
 {"2020-04-25", "Washington", 53, 13565, 743}, 
 {"2020-04-25", "West Virginia", 54, 1025, 33}, 
 {"2020-04-25", "Wisconsin", 55, 5687, 266}, {"2020-04-25", "Wyoming", 56, 
  473, 7}, {"2020-04-26", "Alabama", 1, 6421, 219}, 
 {"2020-04-26", "Alaska", 2, 339, 7}, {"2020-04-26", "Arizona", 4, 6526, 
  277}, {"2020-04-26", "Arkansas", 5, 3001, 50}, 
 {"2020-04-26", "California", 6, 43691, 1716}, 
 {"2020-04-26", "Colorado", 8, 13440, 678}, {"2020-04-26", "Connecticut", 9, 
  25269, 1925}, {"2020-04-26", "Delaware", 10, 4034, 120}, 
 {"2020-04-26", "District of Columbia", 11, 3841, 178}, 
 {"2020-04-26", "Florida", 12, 31520, 1073}, {"2020-04-26", "Georgia", 13, 
  22459, 907}, {"2020-04-26", "Guam", 66, 997, 6}, 
 {"2020-04-26", "Hawaii", 15, 599, 14}, {"2020-04-26", "Idaho", 16, 1897, 
  56}, {"2020-04-26", "Illinois", 17, 43903, 1943}, 
 {"2020-04-26", "Indiana", 18, 15175, 928}, {"2020-04-26", "Iowa", 19, 5490, 
  118}, {"2020-04-26", "Kansas", 20, 3197, 120}, 
 {"2020-04-26", "Kentucky", 21, 4074, 211}, {"2020-04-26", "Louisiana", 22, 
  26832, 1729}, {"2020-04-26", "Maine", 23, 1015, 50}, 
 {"2020-04-26", "Maryland", 24, 18664, 910}, {"2020-04-26", "Massachusetts", 
  25, 54938, 2899}, {"2020-04-26", "Michigan", 26, 38002, 3314}, 
 {"2020-04-26", "Minnesota", 27, 3602, 272}, {"2020-04-26", "Mississippi", 
  28, 5911, 227}, {"2020-04-26", "Missouri", 29, 6997, 282}, 
 {"2020-04-26", "Montana", 30, 448, 14}, {"2020-04-26", "Nebraska", 31, 3126, 
  54}, {"2020-04-26", "Nevada", 32, 4638, 206}, 
 {"2020-04-26", "New Hampshire", 33, 1864, 60}, 
 {"2020-04-26", "New Jersey", 34, 109038, 5938}, 
 {"2020-04-26", "New Mexico", 35, 2728, 99}, {"2020-04-26", "New York", 36, 
  292914, 21804}, {"2020-04-26", "North Carolina", 37, 8830, 309}, 
 {"2020-04-26", "North Dakota", 38, 867, 17}, 
 {"2020-04-26", "Northern Mariana Islands", 69, 14, 2}, 
 {"2020-04-26", "Ohio", 39, 15963, 728}, {"2020-04-26", "Oklahoma", 40, 3253, 
  195}, {"2020-04-26", "Oregon", 41, 2311, 91}, 
 {"2020-04-26", "Pennsylvania", 42, 42709, 1871}, 
 {"2020-04-26", "Puerto Rico", 72, 1371, 84}, {"2020-04-26", "Rhode Island", 
  44, 7439, 226}, {"2020-04-26", "South Carolina", 45, 5490, 174}, 
 {"2020-04-26", "South Dakota", 46, 2213, 11}, 
 {"2020-04-26", "Tennessee", 47, 9435, 182}, {"2020-04-26", "Texas", 48, 
  25209, 676}, {"2020-04-26", "Utah", 49, 4123, 41}, 
 {"2020-04-26", "Vermont", 50, 851, 45}, {"2020-04-26", "Virgin Islands", 78, 
  57, 4}, {"2020-04-26", "Virginia", 51, 12969, 448}, 
 {"2020-04-26", "Washington", 53, 13744, 757}, 
 {"2020-04-26", "West Virginia", 54, 1053, 34}, 
 {"2020-04-26", "Wisconsin", 55, 5911, 274}, {"2020-04-26", "Wyoming", 56, 
  502, 7}, {"2020-04-27", "Alabama", 1, 6539, 228}, 
 {"2020-04-27", "Alaska", 2, 343, 7}, {"2020-04-27", "Arizona", 4, 6716, 
  277}, {"2020-04-27", "Arkansas", 5, 3069, 51}, 
 {"2020-04-27", "California", 6, 45208, 1800}, 
 {"2020-04-27", "Colorado", 8, 13804, 705}, {"2020-04-27", "Connecticut", 9, 
  25997, 2012}, {"2020-04-27", "Delaware", 10, 4162, 125}, 
 {"2020-04-27", "District of Columbia", 11, 3892, 185}, 
 {"2020-04-27", "Florida", 12, 32130, 1087}, {"2020-04-27", "Georgia", 13, 
  23229, 981}, {"2020-04-27", "Guam", 66, 1113, 6}, 
 {"2020-04-27", "Hawaii", 15, 600, 16}, {"2020-04-27", "Idaho", 16, 1917, 
  58}, {"2020-04-27", "Illinois", 17, 45883, 1992}, 
 {"2020-04-27", "Indiana", 18, 16137, 932}, {"2020-04-27", "Iowa", 19, 5868, 
  127}, {"2020-04-27", "Kansas", 20, 3406, 126}, 
 {"2020-04-27", "Kentucky", 21, 4146, 216}, {"2020-04-27", "Louisiana", 22, 
  27111, 1740}, {"2020-04-27", "Maine", 23, 1023, 51}, 
 {"2020-04-27", "Maryland", 24, 19574, 945}, {"2020-04-27", "Massachusetts", 
  25, 56462, 3003}, {"2020-04-27", "Michigan", 26, 38456, 3406}, 
 {"2020-04-27", "Minnesota", 27, 3816, 286}, {"2020-04-27", "Mississippi", 
  28, 6094, 229}, {"2020-04-27", "Missouri", 29, 7171, 296}, 
 {"2020-04-27", "Montana", 30, 449, 14}, {"2020-04-27", "Nebraska", 31, 3487, 
  54}, {"2020-04-27", "Nevada", 32, 4708, 219}, 
 {"2020-04-27", "New Hampshire", 33, 1938, 60}, 
 {"2020-04-27", "New Jersey", 34, 111188, 6044}, 
 {"2020-04-27", "New Mexico", 35, 2825, 104}, {"2020-04-27", "New York", 36, 
  296991, 22267}, {"2020-04-27", "North Carolina", 37, 9035, 331}, 
 {"2020-04-27", "North Dakota", 38, 942, 19}, 
 {"2020-04-27", "Northern Mariana Islands", 69, 14, 2}, 
 {"2020-04-27", "Ohio", 39, 16325, 753}, {"2020-04-27", "Oklahoma", 40, 3280, 
  197}, {"2020-04-27", "Oregon", 41, 2354, 92}, 
 {"2020-04-27", "Pennsylvania", 42, 43728, 1946}, 
 {"2020-04-27", "Puerto Rico", 72, 1388, 84}, {"2020-04-27", "Rhode Island", 
  44, 7708, 233}, {"2020-04-27", "South Carolina", 45, 5613, 177}, 
 {"2020-04-27", "South Dakota", 46, 2246, 11}, 
 {"2020-04-27", "Tennessee", 47, 9739, 184}, {"2020-04-27", "Texas", 48, 
  25963, 699}, {"2020-04-27", "Utah", 49, 4236, 41}, 
 {"2020-04-27", "Vermont", 50, 855, 46}, {"2020-04-27", "Virgin Islands", 78, 
  59, 4}, {"2020-04-27", "Virginia", 51, 13534, 458}, 
 {"2020-04-27", "Washington", 53, 13958, 771}, 
 {"2020-04-27", "West Virginia", 54, 1077, 37}, 
 {"2020-04-27", "Wisconsin", 55, 6081, 281}, {"2020-04-27", "Wyoming", 56, 
  520, 7}, {"2020-04-28", "Alabama", 1, 6750, 242}, 
 {"2020-04-28", "Alaska", 2, 349, 7}, {"2020-04-28", "Arizona", 4, 6948, 
  297}, {"2020-04-28", "Arkansas", 5, 3127, 57}, 
 {"2020-04-28", "California", 6, 46570, 1884}, 
 {"2020-04-28", "Colorado", 8, 14239, 734}, {"2020-04-28", "Connecticut", 9, 
  26312, 2089}, {"2020-04-28", "Delaware", 10, 4575, 137}, 
 {"2020-04-28", "District of Columbia", 11, 3994, 190}, 
 {"2020-04-28", "Florida", 12, 32838, 1170}, {"2020-04-28", "Georgia", 13, 
  23607, 1022}, {"2020-04-28", "Guam", 66, 1114, 6}, 
 {"2020-04-28", "Hawaii", 15, 602, 16}, {"2020-04-28", "Idaho", 16, 1952, 
  60}, {"2020-04-28", "Illinois", 17, 48102, 2132}, 
 {"2020-04-28", "Indiana", 18, 16783, 992}, {"2020-04-28", "Iowa", 19, 6376, 
  136}, {"2020-04-28", "Kansas", 20, 3601, 127}, 
 {"2020-04-28", "Kentucky", 21, 4375, 231}, {"2020-04-28", "Louisiana", 22, 
  27329, 1801}, {"2020-04-28", "Maine", 23, 1040, 51}, 
 {"2020-04-28", "Maryland", 24, 20200, 1016}, {"2020-04-28", "Massachusetts", 
  25, 58302, 3153}, {"2020-04-28", "Michigan", 26, 39468, 3566}, 
 {"2020-04-28", "Minnesota", 27, 4181, 301}, {"2020-04-28", "Mississippi", 
  28, 6342, 239}, {"2020-04-28", "Missouri", 29, 7306, 324}, 
 {"2020-04-28", "Montana", 30, 451, 15}, {"2020-04-28", "Nebraska", 31, 3613, 
  56}, {"2020-04-28", "Nevada", 32, 4812, 225}, 
 {"2020-04-28", "New Hampshire", 33, 2010, 60}, 
 {"2020-04-28", "New Jersey", 34, 113856, 6442}, 
 {"2020-04-28", "New Mexico", 35, 2975, 110}, {"2020-04-28", "New York", 36, 
  300276, 22777}, {"2020-04-28", "North Carolina", 37, 9568, 353}, 
 {"2020-04-28", "North Dakota", 38, 991, 19}, 
 {"2020-04-28", "Northern Mariana Islands", 69, 14, 2}, 
 {"2020-04-28", "Ohio", 39, 16769, 799}, {"2020-04-28", "Oklahoma", 40, 3410, 
  207}, {"2020-04-28", "Oregon", 41, 2385, 99}, 
 {"2020-04-28", "Pennsylvania", 42, 45323, 2092}, 
 {"2020-04-28", "Puerto Rico", 72, 1400, 86}, {"2020-04-28", "Rhode Island", 
  44, 7926, 239}, {"2020-04-28", "South Carolina", 45, 5735, 192}, 
 {"2020-04-28", "South Dakota", 46, 2314, 11}, 
 {"2020-04-28", "Tennessee", 47, 9974, 190}, {"2020-04-28", "Texas", 48, 
  26868, 738}, {"2020-04-28", "Utah", 49, 4343, 45}, 
 {"2020-04-28", "Vermont", 50, 862, 46}, {"2020-04-28", "Virgin Islands", 78, 
  59, 4}, {"2020-04-28", "Virginia", 51, 14338, 492}, 
 {"2020-04-28", "Washington", 53, 14165, 792}, 
 {"2020-04-28", "West Virginia", 54, 1095, 38}, 
 {"2020-04-28", "Wisconsin", 55, 6289, 300}, {"2020-04-28", "Wyoming", 56, 
  536, 7}, {"2020-04-29", "Alabama", 1, 6925, 262}, 
 {"2020-04-29", "Alaska", 2, 353, 7}, {"2020-04-29", "Arizona", 4, 7202, 
  308}, {"2020-04-29", "Arkansas", 5, 3207, 59}, 
 {"2020-04-29", "California", 6, 48904, 1961}, 
 {"2020-04-29", "Colorado", 8, 14680, 764}, {"2020-04-29", "Connecticut", 9, 
  26767, 2168}, {"2020-04-29", "Delaware", 10, 4655, 144}, 
 {"2020-04-29", "District of Columbia", 11, 4106, 205}, 
 {"2020-04-29", "Florida", 12, 33185, 1216}, {"2020-04-29", "Georgia", 13, 
  24300, 1086}, {"2020-04-29", "Guam", 66, 1114, 6}, 
 {"2020-04-29", "Hawaii", 15, 605, 16}, {"2020-04-29", "Idaho", 16, 1984, 
  60}, {"2020-04-29", "Illinois", 17, 50355, 2221}, 
 {"2020-04-29", "Indiana", 18, 17409, 1065}, {"2020-04-29", "Iowa", 19, 6843, 
  148}, {"2020-04-29", "Kansas", 20, 3811, 132}, 
 {"2020-04-29", "Kentucky", 21, 4538, 235}, {"2020-04-29", "Louisiana", 22, 
  27703, 1845}, {"2020-04-29", "Maine", 23, 1056, 52}, 
 {"2020-04-29", "Maryland", 24, 20942, 1078}, {"2020-04-29", "Massachusetts", 
  25, 60265, 3405}, {"2020-04-29", "Michigan", 26, 40442, 3670}, 
 {"2020-04-29", "Minnesota", 27, 4644, 319}, {"2020-04-29", "Mississippi", 
  28, 6569, 250}, {"2020-04-29", "Missouri", 29, 7426, 331}, 
 {"2020-04-29", "Montana", 30, 451, 16}, {"2020-04-29", "Nebraska", 31, 3876, 
  67}, {"2020-04-29", "Nevada", 32, 4934, 237}, 
 {"2020-04-29", "New Hampshire", 33, 2054, 66}, 
 {"2020-04-29", "New Jersey", 34, 116264, 6770}, 
 {"2020-04-29", "New Mexico", 35, 3213, 112}, {"2020-04-29", "New York", 36, 
  304994, 23287}, {"2020-04-29", "North Carolina", 37, 9947, 366}, 
 {"2020-04-29", "North Dakota", 38, 1033, 19}, 
 {"2020-04-29", "Northern Mariana Islands", 69, 14, 2}, 
 {"2020-04-29", "Ohio", 39, 17303, 937}, {"2020-04-29", "Oklahoma", 40, 3473, 
  214}, {"2020-04-29", "Oregon", 41, 2446, 101}, 
 {"2020-04-29", "Pennsylvania", 42, 46191, 2392}, 
 {"2020-04-29", "Puerto Rico", 72, 1465, 86}, {"2020-04-29", "Rhode Island", 
  44, 8247, 251}, {"2020-04-29", "South Carolina", 45, 5881, 232}, 
 {"2020-04-29", "South Dakota", 46, 2375, 13}, 
 {"2020-04-29", "Tennessee", 47, 10255, 196}, {"2020-04-29", "Texas", 48, 
  27839, 776}, {"2020-04-29", "Utah", 49, 4499, 45}, 
 {"2020-04-29", "Vermont", 50, 862, 46}, {"2020-04-29", "Virgin Islands", 78, 
  66, 4}, {"2020-04-29", "Virginia", 51, 14961, 522}, 
 {"2020-04-29", "Washington", 53, 14490, 805}, 
 {"2020-04-29", "West Virginia", 54, 1109, 40}, 
 {"2020-04-29", "Wisconsin", 55, 6520, 308}, {"2020-04-29", "Wyoming", 56, 
  544, 7}, {"2020-04-30", "Alabama", 1, 7068, 272}, 
 {"2020-04-30", "Alaska", 2, 353, 7}, {"2020-04-30", "Arizona", 4, 7648, 
  320}, {"2020-04-30", "Arkansas", 5, 3281, 61}, 
 {"2020-04-30", "California", 6, 50470, 2057}, 
 {"2020-04-30", "Colorado", 8, 15207, 775}, {"2020-04-30", "Connecticut", 9, 
  27700, 2257}, {"2020-04-30", "Delaware", 10, 4734, 152}, 
 {"2020-04-30", "District of Columbia", 11, 4323, 224}, 
 {"2020-04-30", "Florida", 12, 33683, 1267}, {"2020-04-30", "Georgia", 13, 
  25431, 1121}, {"2020-04-30", "Guam", 66, 1115, 6}, 
 {"2020-04-30", "Hawaii", 15, 609, 16}, {"2020-04-30", "Idaho", 16, 2016, 
  63}, {"2020-04-30", "Illinois", 17, 52918, 2361}, 
 {"2020-04-30", "Indiana", 18, 18099, 1114}, {"2020-04-30", "Iowa", 19, 7145, 
  162}, {"2020-04-30", "Kansas", 20, 4305, 133}, 
 {"2020-04-30", "Kentucky", 21, 4708, 240}, {"2020-04-30", "Louisiana", 22, 
  28044, 1905}, {"2020-04-30", "Maine", 23, 1095, 53}, 
 {"2020-04-30", "Maryland", 24, 21825, 1139}, {"2020-04-30", "Massachusetts", 
  25, 62205, 3562}, {"2020-04-30", "Michigan", 26, 41347, 3788}, 
 {"2020-04-30", "Minnesota", 27, 5136, 343}, {"2020-04-30", "Mississippi", 
  28, 6815, 261}, {"2020-04-30", "Missouri", 29, 7563, 341}, 
 {"2020-04-30", "Montana", 30, 452, 16}, {"2020-04-30", "Nebraska", 31, 4332, 
  70}, {"2020-04-30", "Nevada", 32, 5053, 243}, 
 {"2020-04-30", "New Hampshire", 33, 2146, 72}, 
 {"2020-04-30", "New Jersey", 34, 118652, 7228}, 
 {"2020-04-30", "New Mexico", 35, 3411, 123}, {"2020-04-30", "New York", 36, 
  309696, 23616}, {"2020-04-30", "North Carolina", 37, 10507, 385}, 
 {"2020-04-30", "North Dakota", 38, 1067, 19}, 
 {"2020-04-30", "Northern Mariana Islands", 69, 14, 2}, 
 {"2020-04-30", "Ohio", 39, 18027, 975}, {"2020-04-30", "Oklahoma", 40, 3618, 
  222}, {"2020-04-30", "Oregon", 41, 2510, 103}, 
 {"2020-04-30", "Pennsylvania", 42, 48224, 2580}, 
 {"2020-04-30", "Puerto Rico", 72, 1537, 92}, {"2020-04-30", "Rhode Island", 
  44, 8621, 266}, {"2020-04-30", "South Carolina", 45, 6095, 244}, 
 {"2020-04-30", "South Dakota", 46, 2450, 17}, 
 {"2020-04-30", "Tennessee", 47, 10506, 200}, {"2020-04-30", "Texas", 48, 
  29072, 828}, {"2020-04-30", "Utah", 49, 4672, 46}, 
 {"2020-04-30", "Vermont", 50, 866, 48}, {"2020-04-30", "Virgin Islands", 78, 
  66, 4}, {"2020-04-30", "Virginia", 51, 15846, 552}, 
 {"2020-04-30", "Washington", 53, 14814, 822}, 
 {"2020-04-30", "West Virginia", 54, 1125, 44}, 
 {"2020-04-30", "Wisconsin", 55, 6854, 316}, {"2020-04-30", "Wyoming", 56, 
  559, 7}, {"2020-05-01", "Alabama", 1, 7294, 289}, 
 {"2020-05-01", "Alaska", 2, 362, 7}, {"2020-05-01", "Arizona", 4, 7962, 
  330}, {"2020-05-01", "Arkansas", 5, 3310, 64}, 
 {"2020-05-01", "California", 6, 52318, 2147}, 
 {"2020-05-01", "Colorado", 8, 15661, 818}, {"2020-05-01", "Connecticut", 9, 
  28764, 2339}, {"2020-05-01", "Delaware", 10, 4918, 159}, 
 {"2020-05-01", "District of Columbia", 11, 4658, 231}, 
 {"2020-05-01", "Florida", 12, 34720, 1313}, {"2020-05-01", "Georgia", 13, 
  26436, 1153}, {"2020-05-01", "Guam", 66, 1115, 6}, 
 {"2020-05-01", "Hawaii", 15, 610, 16}, {"2020-05-01", "Idaho", 16, 2035, 
  63}, {"2020-05-01", "Illinois", 17, 56055, 2464}, 
 {"2020-05-01", "Indiana", 18, 18941, 1175}, {"2020-05-01", "Iowa", 19, 7883, 
  170}, {"2020-05-01", "Kansas", 20, 4510, 136}, 
 {"2020-05-01", "Kentucky", 21, 4879, 248}, {"2020-05-01", "Louisiana", 22, 
  28754, 1970}, {"2020-05-01", "Maine", 23, 1123, 55}, 
 {"2020-05-01", "Maryland", 24, 23566, 1192}, {"2020-05-01", "Massachusetts", 
  25, 64311, 3716}, {"2020-05-01", "Michigan", 26, 42348, 3866}, 
 {"2020-05-01", "Minnesota", 27, 5730, 371}, {"2020-05-01", "Mississippi", 
  28, 7212, 281}, {"2020-05-01", "Missouri", 29, 7840, 355}, 
 {"2020-05-01", "Montana", 30, 452, 16}, {"2020-05-01", "Nebraska", 31, 4838, 
  72}, {"2020-05-01", "Nevada", 32, 5249, 254}, 
 {"2020-05-01", "New Hampshire", 33, 2310, 81}, 
 {"2020-05-01", "New Jersey", 34, 121190, 7538}, 
 {"2020-05-01", "New Mexico", 35, 3513, 131}, {"2020-05-01", "New York", 36, 
  313575, 23841}, {"2020-05-01", "North Carolina", 37, 10922, 405}, 
 {"2020-05-01", "North Dakota", 38, 1107, 23}, 
 {"2020-05-01", "Northern Mariana Islands", 69, 14, 2}, 
 {"2020-05-01", "Ohio", 39, 18743, 1002}, {"2020-05-01", "Oklahoma", 40, 
  3748, 230}, {"2020-05-01", "Oregon", 41, 2579, 104}, 
 {"2020-05-01", "Pennsylvania", 42, 49764, 2671}, 
 {"2020-05-01", "Puerto Rico", 72, 1573, 94}, {"2020-05-01", "Rhode Island", 
  44, 8962, 279}, {"2020-05-01", "South Carolina", 45, 6258, 256}, 
 {"2020-05-01", "South Dakota", 46, 2525, 21}, 
 {"2020-05-01", "Tennessee", 47, 11781, 205}, {"2020-05-01", "Texas", 48, 
  30342, 853}, {"2020-05-01", "Utah", 49, 4829, 46}, 
 {"2020-05-01", "Vermont", 50, 879, 49}, {"2020-05-01", "Virgin Islands", 78, 
  66, 4}, {"2020-05-01", "Virginia", 51, 16901, 581}, 
 {"2020-05-01", "Washington", 53, 15134, 829}, 
 {"2020-05-01", "West Virginia", 54, 1151, 47}, 
 {"2020-05-01", "Wisconsin", 55, 7314, 327}, {"2020-05-01", "Wyoming", 56, 
  566, 7}, {"2020-05-02", "Alabama", 1, 7611, 288}, 
 {"2020-05-02", "Alaska", 2, 363, 7}, {"2020-05-02", "Arizona", 4, 8364, 
  353}, {"2020-05-02", "Arkansas", 5, 3372, 72}, 
 {"2020-05-02", "California", 6, 53753, 2213}, 
 {"2020-05-02", "Colorado", 8, 16118, 830}, {"2020-05-02", "Connecticut", 9, 
  29287, 2436}, {"2020-05-02", "Delaware", 10, 5038, 168}, 
 {"2020-05-02", "District of Columbia", 11, 4797, 240}, 
 {"2020-05-02", "Florida", 12, 35455, 1363}, {"2020-05-02", "Georgia", 13, 
  27268, 1161}, {"2020-05-02", "Guam", 66, 1117, 6}, 
 {"2020-05-02", "Hawaii", 15, 611, 16}, {"2020-05-02", "Idaho", 16, 2061, 
  64}, {"2020-05-02", "Illinois", 17, 58505, 2576}, 
 {"2020-05-02", "Indiana", 18, 19629, 1229}, {"2020-05-02", "Iowa", 19, 8641, 
  175}, {"2020-05-02", "Kansas", 20, 4863, 140}, 
 {"2020-05-02", "Kentucky", 21, 4881, 252}, {"2020-05-02", "Louisiana", 22, 
  29183, 1993}, {"2020-05-02", "Maine", 23, 1152, 56}, 
 {"2020-05-02", "Maryland", 24, 24568, 1251}, {"2020-05-02", "Massachusetts", 
  25, 66263, 3846}, {"2020-05-02", "Michigan", 26, 43191, 4020}, 
 {"2020-05-02", "Minnesota", 27, 6228, 395}, {"2020-05-02", "Mississippi", 
  28, 7441, 291}, {"2020-05-02", "Missouri", 29, 8154, 373}, 
 {"2020-05-02", "Montana", 30, 454, 16}, {"2020-05-02", "Nebraska", 31, 5332, 
  75}, {"2020-05-02", "Nevada", 32, 5390, 257}, 
 {"2020-05-02", "New Hampshire", 33, 2429, 84}, 
 {"2020-05-02", "New Jersey", 34, 123717, 7742}, 
 {"2020-05-02", "New Mexico", 35, 3732, 139}, {"2020-05-02", "New York", 36, 
  318134, 24035}, {"2020-05-02", "North Carolina", 37, 11514, 428}, 
 {"2020-05-02", "North Dakota", 38, 1153, 24}, 
 {"2020-05-02", "Northern Mariana Islands", 69, 14, 2}, 
 {"2020-05-02", "Ohio", 39, 19335, 1021}, {"2020-05-02", "Oklahoma", 40, 
  3851, 238}, {"2020-05-02", "Oregon", 41, 2635, 109}, 
 {"2020-05-02", "Pennsylvania", 42, 51071, 2794}, 
 {"2020-05-02", "Puerto Rico", 72, 1755, 95}, {"2020-05-02", "Rhode Island", 
  44, 9289, 296}, {"2020-05-02", "South Carolina", 45, 6489, 267}, 
 {"2020-05-02", "South Dakota", 46, 2587, 21}, 
 {"2020-05-02", "Tennessee", 47, 12376, 210}, {"2020-05-02", "Texas", 48, 
  31433, 875}, {"2020-05-02", "Utah", 49, 4981, 49}, 
 {"2020-05-02", "Vermont", 50, 886, 50}, {"2020-05-02", "Virgin Islands", 78, 
  66, 4}, {"2020-05-02", "Virginia", 51, 17731, 616}, 
 {"2020-05-02", "Washington", 53, 15383, 833}, 
 {"2020-05-02", "West Virginia", 54, 1184, 50}, 
 {"2020-05-02", "Wisconsin", 55, 7660, 334}, {"2020-05-02", "Wyoming", 56, 
  579, 7}, {"2020-05-03", "Alabama", 1, 7888, 290}, 
 {"2020-05-03", "Alaska", 2, 366, 7}, {"2020-05-03", "Arizona", 4, 8640, 
  362}, {"2020-05-03", "Arkansas", 5, 3431, 76}, 
 {"2020-05-03", "California", 6, 55072, 2235}, 
 {"2020-05-03", "Colorado", 8, 16527, 840}, {"2020-05-03", "Connecticut", 9, 
  29287, 2436}, {"2020-05-03", "Delaware", 10, 5208, 177}, 
 {"2020-05-03", "District of Columbia", 11, 5016, 251}, 
 {"2020-05-03", "Florida", 12, 36070, 1378}, {"2020-05-03", "Georgia", 13, 
  27618, 1168}, {"2020-05-03", "Guam", 66, 1118, 6}, 
 {"2020-05-03", "Hawaii", 15, 611, 17}, {"2020-05-03", "Idaho", 16, 2059, 
  64}, {"2020-05-03", "Illinois", 17, 61499, 2632}, 
 {"2020-05-03", "Indiana", 18, 20267, 1246}, {"2020-05-03", "Iowa", 19, 9169, 
  184}, {"2020-05-03", "Kansas", 20, 5177, 142}, 
 {"2020-05-03", "Kentucky", 21, 5223, 256}, {"2020-05-03", "Louisiana", 22, 
  29383, 2012}, {"2020-05-03", "Maine", 23, 1185, 57}, 
 {"2020-05-03", "Maryland", 24, 25561, 1281}, {"2020-05-03", "Massachusetts", 
  25, 68087, 4004}, {"2020-05-03", "Michigan", 26, 43803, 4049}, 
 {"2020-05-03", "Minnesota", 27, 6663, 419}, {"2020-05-03", "Mississippi", 
  28, 7550, 303}, {"2020-05-03", "Missouri", 29, 8454, 378}, 
 {"2020-05-03", "Montana", 30, 454, 16}, {"2020-05-03", "Nebraska", 31, 5686, 
  77}, {"2020-05-03", "Nevada", 32, 5473, 262}, 
 {"2020-05-03", "New Hampshire", 33, 2518, 86}, 
 {"2020-05-03", "New Jersey", 34, 126744, 7871}, 
 {"2020-05-03", "New Mexico", 35, 3850, 151}, {"2020-05-03", "New York", 36, 
  321833, 24576}, {"2020-05-03", "North Carolina", 37, 11668, 436}, 
 {"2020-05-03", "North Dakota", 38, 1191, 25}, 
 {"2020-05-03", "Northern Mariana Islands", 69, 14, 2}, 
 {"2020-05-03", "Ohio", 39, 19914, 1038}, {"2020-05-03", "Oklahoma", 40, 
  3972, 238}, {"2020-05-03", "Oregon", 41, 2680, 109}, 
 {"2020-05-03", "Pennsylvania", 42, 52079, 2843}, 
 {"2020-05-03", "Puerto Rico", 72, 1806, 97}, {"2020-05-03", "Rhode Island", 
  44, 9477, 320}, {"2020-05-03", "South Carolina", 45, 6626, 275}, 
 {"2020-05-03", "South Dakota", 46, 2630, 21}, 
 {"2020-05-03", "Tennessee", 47, 12871, 211}, {"2020-05-03", "Texas", 48, 
  32299, 890}, {"2020-05-03", "Utah", 49, 5175, 50}, 
 {"2020-05-03", "Vermont", 50, 897, 52}, {"2020-05-03", "Virgin Islands", 78, 
  66, 4}, {"2020-05-03", "Virginia", 51, 18671, 660}, 
 {"2020-05-03", "Washington", 53, 15943, 840}, 
 {"2020-05-03", "West Virginia", 54, 1195, 50}, 
 {"2020-05-03", "Wisconsin", 55, 7964, 339}, {"2020-05-03", "Wyoming", 56, 
  586, 7}, {"2020-05-04", "Alabama", 1, 8112, 298}, 
 {"2020-05-04", "Alaska", 2, 368, 7}, {"2020-05-04", "Arizona", 4, 8919, 
  362}, {"2020-05-04", "Arkansas", 5, 3469, 80}, 
 {"2020-05-04", "California", 6, 56333, 2297}, 
 {"2020-05-04", "Colorado", 8, 16799, 849}, {"2020-05-04", "Connecticut", 9, 
  29973, 2556}, {"2020-05-04", "Delaware", 10, 5288, 182}, 
 {"2020-05-04", "District of Columbia", 11, 5170, 258}, 
 {"2020-05-04", "Florida", 12, 36889, 1398}, {"2020-05-04", "Georgia", 13, 
  28350, 1228}, {"2020-05-04", "Guam", 66, 1118, 6}, 
 {"2020-05-04", "Hawaii", 15, 612, 17}, {"2020-05-04", "Idaho", 16, 2106, 
  64}, {"2020-05-04", "Illinois", 17, 63840, 2673}, 
 {"2020-05-04", "Indiana", 18, 20855, 1264}, {"2020-05-04", "Iowa", 19, 9703, 
  188}, {"2020-05-04", "Kansas", 20, 5385, 154}, 
 {"2020-05-04", "Kentucky", 21, 5370, 267}, {"2020-05-04", "Louisiana", 22, 
  29746, 2064}, {"2020-05-04", "Maine", 23, 1205, 57}, 
 {"2020-05-04", "Maryland", 24, 26509, 1317}, {"2020-05-04", "Massachusetts", 
  25, 69087, 4090}, {"2020-05-04", "Michigan", 26, 43996, 4135}, 
 {"2020-05-04", "Minnesota", 27, 7234, 428}, {"2020-05-04", "Mississippi", 
  28, 7877, 310}, {"2020-05-04", "Missouri", 29, 8776, 387}, 
 {"2020-05-04", "Montana", 30, 456, 16}, {"2020-05-04", "Nebraska", 31, 6123, 
  78}, {"2020-05-04", "Nevada", 32, 5627, 266}, 
 {"2020-05-04", "New Hampshire", 33, 2588, 86}, 
 {"2020-05-04", "New Jersey", 34, 128269, 7910}, 
 {"2020-05-04", "New Mexico", 35, 4030, 156}, {"2020-05-04", "New York", 36, 
  324357, 24788}, {"2020-05-04", "North Carolina", 37, 11871, 454}, 
 {"2020-05-04", "North Dakota", 38, 1225, 25}, 
 {"2020-05-04", "Northern Mariana Islands", 69, 14, 2}, 
 {"2020-05-04", "Ohio", 39, 20474, 1056}, {"2020-05-04", "Oklahoma", 40, 
  4044, 238}, {"2020-05-04", "Oregon", 41, 2759, 109}, 
 {"2020-05-04", "Pennsylvania", 42, 52992, 2880}, 
 {"2020-05-04", "Puerto Rico", 72, 1875, 97}, {"2020-05-04", "Rhode Island", 
  44, 9652, 341}, {"2020-05-04", "South Carolina", 45, 6757, 283}, 
 {"2020-05-04", "South Dakota", 46, 2667, 21}, 
 {"2020-05-04", "Tennessee", 47, 13283, 216}, {"2020-05-04", "Texas", 48, 
  33134, 914}, {"2020-05-04", "Utah", 49, 5326, 50}, 
 {"2020-05-04", "Vermont", 50, 902, 52}, {"2020-05-04", "Virgin Islands", 78, 
  66, 4}, {"2020-05-04", "Virginia", 51, 19492, 684}, 
 {"2020-05-04", "Washington", 53, 16047, 846}, 
 {"2020-05-04", "West Virginia", 54, 1224, 50}, 
 {"2020-05-04", "Wisconsin", 55, 8236, 340}, {"2020-05-04", "Wyoming", 56, 
  596, 7}, {"2020-05-05", "Alabama", 1, 8437, 315}, 
 {"2020-05-05", "Alaska", 2, 369, 7}, {"2020-05-05", "Arizona", 4, 9305, 
  395}, {"2020-05-05", "Arkansas", 5, 3525, 83}, 
 {"2020-05-05", "California", 6, 58848, 2386}, 
 {"2020-05-05", "Colorado", 8, 17256, 901}, {"2020-05-05", "Connecticut", 9, 
  30621, 2633}, {"2020-05-05", "Delaware", 10, 5371, 187}, 
 {"2020-05-05", "District of Columbia", 11, 5322, 264}, 
 {"2020-05-05", "Florida", 12, 37431, 1470}, {"2020-05-05", "Georgia", 13, 
  28876, 1277}, {"2020-05-05", "Guam", 66, 1118, 6}, 
 {"2020-05-05", "Hawaii", 15, 615, 17}, {"2020-05-05", "Idaho", 16, 2127, 
  66}, {"2020-05-05", "Illinois", 17, 65889, 2843}, 
 {"2020-05-05", "Indiana", 18, 21423, 1326}, {"2020-05-05", "Iowa", 19, 
  10111, 207}, {"2020-05-05", "Kansas", 20, 5627, 160}, 
 {"2020-05-05", "Kentucky", 21, 5822, 278}, {"2020-05-05", "Louisiana", 22, 
  30069, 2115}, {"2020-05-05", "Maine", 23, 1226, 61}, 
 {"2020-05-05", "Maryland", 24, 27217, 1390}, {"2020-05-05", "Massachusetts", 
  25, 70271, 4212}, {"2020-05-05", "Michigan", 26, 44391, 4179}, 
 {"2020-05-05", "Minnesota", 27, 7851, 455}, {"2020-05-05", "Mississippi", 
  28, 8207, 342}, {"2020-05-05", "Missouri", 29, 8919, 408}, 
 {"2020-05-05", "Montana", 30, 456, 16}, {"2020-05-05", "Nebraska", 31, 6442, 
  81}, {"2020-05-05", "Nevada", 32, 5665, 276}, 
 {"2020-05-05", "New Hampshire", 33, 2636, 92}, 
 {"2020-05-05", "New Jersey", 34, 130593, 8244}, 
 {"2020-05-05", "New Mexico", 35, 4137, 162}, {"2020-05-05", "New York", 36, 
  326659, 25028}, {"2020-05-05", "North Carolina", 37, 12283, 477}, 
 {"2020-05-05", "North Dakota", 38, 1266, 25}, 
 {"2020-05-05", "Northern Mariana Islands", 69, 14, 2}, 
 {"2020-05-05", "Ohio", 39, 20969, 1135}, {"2020-05-05", "Oklahoma", 40, 
  4127, 247}, {"2020-05-05", "Oregon", 41, 2839, 113}, 
 {"2020-05-05", "Pennsylvania", 42, 53967, 3206}, 
 {"2020-05-05", "Puerto Rico", 72, 1924, 99}, {"2020-05-05", "Rhode Island", 
  44, 9933, 355}, {"2020-05-05", "South Carolina", 45, 6841, 296}, 
 {"2020-05-05", "South Dakota", 46, 2720, 24}, 
 {"2020-05-05", "Tennessee", 47, 13555, 225}, {"2020-05-05", "Texas", 48, 
  34286, 955}, {"2020-05-05", "Utah", 49, 5449, 56}, 
 {"2020-05-05", "Vermont", 50, 907, 52}, {"2020-05-05", "Virgin Islands", 78, 
  66, 4}, {"2020-05-05", "Virginia", 51, 20256, 713}, 
 {"2020-05-05", "Washington", 53, 16234, 863}, 
 {"2020-05-05", "West Virginia", 54, 1242, 50}, 
 {"2020-05-05", "Wisconsin", 55, 8566, 353}, {"2020-05-05", "Wyoming", 56, 
  604, 7}, {"2020-05-06", "Alabama", 1, 8691, 343}, 
 {"2020-05-06", "Alaska", 2, 370, 8}, {"2020-05-06", "Arizona", 4, 9707, 
  426}, {"2020-05-06", "Arkansas", 5, 3611, 87}, 
 {"2020-05-06", "California", 6, 60787, 2478}, 
 {"2020-05-06", "Colorado", 8, 17720, 919}, {"2020-05-06", "Connecticut", 9, 
  30995, 2718}, {"2020-05-06", "Delaware", 10, 5778, 193}, 
 {"2020-05-06", "District of Columbia", 11, 5461, 277}, 
 {"2020-05-06", "Florida", 12, 37994, 1538}, {"2020-05-06", "Georgia", 13, 
  29724, 1309}, {"2020-05-06", "Guam", 66, 1118, 6}, 
 {"2020-05-06", "Hawaii", 15, 616, 17}, {"2020-05-06", "Idaho", 16, 2158, 
  67}, {"2020-05-06", "Illinois", 17, 68164, 2977}, 
 {"2020-05-06", "Indiana", 18, 22286, 1377}, {"2020-05-06", "Iowa", 19, 
  10404, 219}, {"2020-05-06", "Kansas", 20, 5893, 163}, 
 {"2020-05-06", "Kentucky", 21, 5946, 286}, {"2020-05-06", "Louisiana", 22, 
  30472, 2167}, {"2020-05-06", "Maine", 23, 1254, 62}, 
 {"2020-05-06", "Maryland", 24, 28263, 1443}, {"2020-05-06", "Massachusetts", 
  25, 72025, 4420}, {"2020-05-06", "Michigan", 26, 45079, 4250}, 
 {"2020-05-06", "Minnesota", 27, 8579, 485}, {"2020-05-06", "Mississippi", 
  28, 8424, 374}, {"2020-05-06", "Missouri", 29, 9164, 429}, 
 {"2020-05-06", "Montana", 30, 456, 16}, {"2020-05-06", "Nebraska", 31, 6771, 
  85}, {"2020-05-06", "Nevada", 32, 5744, 286}, 
 {"2020-05-06", "New Hampshire", 33, 2741, 111}, 
 {"2020-05-06", "New Jersey", 34, 131890, 8549}, 
 {"2020-05-06", "New Mexico", 35, 4290, 169}, {"2020-05-06", "New York", 36, 
  329405, 25956}, {"2020-05-06", "North Carolina", 37, 12783, 497}, 
 {"2020-05-06", "North Dakota", 38, 1323, 31}, 
 {"2020-05-06", "Northern Mariana Islands", 69, 15, 2}, 
 {"2020-05-06", "Ohio", 39, 21576, 1225}, {"2020-05-06", "Oklahoma", 40, 
  4201, 253}, {"2020-05-06", "Oregon", 41, 2916, 115}, 
 {"2020-05-06", "Pennsylvania", 42, 54989, 3360}, 
 {"2020-05-06", "Puerto Rico", 72, 1968, 99}, {"2020-05-06", "Rhode Island", 
  44, 10205, 370}, {"2020-05-06", "South Carolina", 45, 6936, 305}, 
 {"2020-05-06", "South Dakota", 46, 2779, 29}, 
 {"2020-05-06", "Tennessee", 47, 13737, 237}, {"2020-05-06", "Texas", 48, 
  35441, 985}, {"2020-05-06", "Utah", 49, 5605, 59}, 
 {"2020-05-06", "Vermont", 50, 908, 52}, {"2020-05-06", "Virgin Islands", 78, 
  66, 4}, {"2020-05-06", "Virginia", 51, 20256, 713}, 
 {"2020-05-06", "Washington", 53, 16873, 881}, 
 {"2020-05-06", "West Virginia", 54, 1276, 51}, 
 {"2020-05-06", "Wisconsin", 55, 8901, 362}, {"2020-05-06", "Wyoming", 56, 
  631, 7}, {"2020-05-07", "Alabama", 1, 9046, 369}, 
 {"2020-05-07", "Alaska", 2, 373, 8}, {"2020-05-07", "Arizona", 4, 9945, 
  450}, {"2020-05-07", "Arkansas", 5, 3694, 88}, 
 {"2020-05-07", "California", 6, 62481, 2561}, 
 {"2020-05-07", "Colorado", 8, 18264, 942}, {"2020-05-07", "Connecticut", 9, 
  31784, 2797}, {"2020-05-07", "Delaware", 10, 5939, 202}, 
 {"2020-05-07", "District of Columbia", 11, 5654, 285}, 
 {"2020-05-07", "Florida", 12, 38820, 1599}, {"2020-05-07", "Georgia", 13, 
  30524, 1332}, {"2020-05-07", "Guam", 66, 1118, 6}, 
 {"2020-05-07", "Hawaii", 15, 619, 17}, {"2020-05-07", "Idaho", 16, 2178, 
  67}, {"2020-05-07", "Illinois", 17, 70802, 3139}, 
 {"2020-05-07", "Indiana", 18, 22942, 1414}, {"2020-05-07", "Iowa", 19, 
  11059, 231}, {"2020-05-07", "Kansas", 20, 6240, 164}, 
 {"2020-05-07", "Kentucky", 21, 6173, 302}, {"2020-05-07", "Louisiana", 22, 
  30725, 2208}, {"2020-05-07", "Maine", 23, 1330, 62}, 
 {"2020-05-07", "Maryland", 24, 29476, 1503}, {"2020-05-07", "Massachusetts", 
  25, 73721, 4552}, {"2020-05-07", "Michigan", 26, 45643, 4343}, 
 {"2020-05-07", "Minnesota", 27, 9364, 508}, {"2020-05-07", "Mississippi", 
  28, 8686, 396}, {"2020-05-07", "Missouri", 29, 9409, 449}, 
 {"2020-05-07", "Montana", 30, 456, 16}, {"2020-05-07", "Nebraska", 31, 7190, 
  91}, {"2020-05-07", "Nevada", 32, 5858, 293}, 
 {"2020-05-07", "New Hampshire", 33, 2843, 114}, 
 {"2020-05-07", "New Jersey", 34, 133635, 8801}, 
 {"2020-05-07", "New Mexico", 35, 4492, 172}, {"2020-05-07", "New York", 36, 
  332931, 26206}, {"2020-05-07", "North Carolina", 37, 13431, 521}, 
 {"2020-05-07", "North Dakota", 38, 1371, 31}, 
 {"2020-05-07", "Northern Mariana Islands", 69, 15, 2}, 
 {"2020-05-07", "Ohio", 39, 22131, 1271}, {"2020-05-07", "Oklahoma", 40, 
  4330, 260}, {"2020-05-07", "Oregon", 41, 2989, 121}, 
 {"2020-05-07", "Pennsylvania", 42, 56149, 3599}, 
 {"2020-05-07", "Puerto Rico", 72, 2031, 102}, 
 {"2020-05-07", "Rhode Island", 44, 10530, 388}, 
 {"2020-05-07", "South Carolina", 45, 7142, 316}, 
 {"2020-05-07", "South Dakota", 46, 2905, 31}, 
 {"2020-05-07", "Tennessee", 47, 14108, 238}, {"2020-05-07", "Texas", 48, 
  36682, 1016}, {"2020-05-07", "Utah", 49, 5724, 61}, 
 {"2020-05-07", "Vermont", 50, 916, 53}, {"2020-05-07", "Virgin Islands", 78, 
  66, 4}, {"2020-05-07", "Virginia", 51, 21570, 769}, 
 {"2020-05-07", "Washington", 53, 17187, 903}, 
 {"2020-05-07", "West Virginia", 54, 1297, 51}, 
 {"2020-05-07", "Wisconsin", 55, 9215, 374}, {"2020-05-07", "Wyoming", 56, 
  635, 7}, {"2020-05-08", "Alabama", 1, 9385, 383}, 
 {"2020-05-08", "Alaska", 2, 376, 8}, {"2020-05-08", "Arizona", 4, 10526, 
  517}, {"2020-05-08", "Arkansas", 5, 3747, 88}, 
 {"2020-05-08", "California", 6, 64616, 2650}, 
 {"2020-05-08", "Colorado", 8, 18719, 958}, {"2020-05-08", "Connecticut", 9, 
  32411, 2874}, {"2020-05-08", "Delaware", 10, 6111, 213}, 
 {"2020-05-08", "District of Columbia", 11, 5899, 304}, 
 {"2020-05-08", "Florida", 12, 39191, 1668}, {"2020-05-08", "Georgia", 13, 
  31089, 1378}, {"2020-05-08", "Guam", 66, 1120, 6}, 
 {"2020-05-08", "Hawaii", 15, 619, 17}, {"2020-05-08", "Idaho", 16, 2205, 
  67}, {"2020-05-08", "Illinois", 17, 73688, 3262}, 
 {"2020-05-08", "Indiana", 18, 23620, 1447}, {"2020-05-08", "Iowa", 19, 
  11457, 243}, {"2020-05-08", "Kansas", 20, 6751, 167}, 
 {"2020-05-08", "Kentucky", 21, 6298, 304}, {"2020-05-08", "Louisiana", 22, 
  30928, 2227}, {"2020-05-08", "Maine", 23, 1374, 63}, 
 {"2020-05-08", "Maryland", 24, 30592, 1560}, {"2020-05-08", "Massachusetts", 
  25, 75333, 4702}, {"2020-05-08", "Michigan", 26, 46319, 4393}, 
 {"2020-05-08", "Minnesota", 27, 10087, 534}, {"2020-05-08", "Mississippi", 
  28, 9090, 409}, {"2020-05-08", "Missouri", 29, 9573, 481}, 
 {"2020-05-08", "Montana", 30, 458, 16}, {"2020-05-08", "Nebraska", 31, 7830, 
  92}, {"2020-05-08", "Nevada", 32, 5942, 301}, 
 {"2020-05-08", "New Hampshire", 33, 2947, 121}, 
 {"2020-05-08", "New Jersey", 34, 135454, 8952}, 
 {"2020-05-08", "New Mexico", 35, 4673, 181}, {"2020-05-08", "New York", 36, 
  335804, 26358}, {"2020-05-08", "North Carolina", 37, 13879, 537}, 
 {"2020-05-08", "North Dakota", 38, 1425, 33}, 
 {"2020-05-08", "Northern Mariana Islands", 69, 15, 2}, 
 {"2020-05-08", "Ohio", 39, 23018, 1306}, {"2020-05-08", "Oklahoma", 40, 
  4424, 266}, {"2020-05-08", "Oregon", 41, 3068, 124}, 
 {"2020-05-08", "Pennsylvania", 42, 57501, 3724}, 
 {"2020-05-08", "Puerto Rico", 72, 2156, 107}, 
 {"2020-05-08", "Rhode Island", 44, 10779, 399}, 
 {"2020-05-08", "South Carolina", 45, 7367, 320}, 
 {"2020-05-08", "South Dakota", 46, 3144, 31}, 
 {"2020-05-08", "Tennessee", 47, 14276, 240}, {"2020-05-08", "Texas", 48, 
  37943, 1059}, {"2020-05-08", "Utah", 49, 5919, 61}, 
 {"2020-05-08", "Vermont", 50, 919, 53}, {"2020-05-08", "Virgin Islands", 78, 
  68, 4}, {"2020-05-08", "Virginia", 51, 22342, 812}, 
 {"2020-05-08", "Washington", 53, 17477, 915}, 
 {"2020-05-08", "West Virginia", 54, 1323, 52}, 
 {"2020-05-08", "Wisconsin", 55, 9590, 384}, {"2020-05-08", "Wyoming", 56, 
  644, 7}, {"2020-05-09", "Alabama", 1, 9668, 390}, 
 {"2020-05-09", "Alaska", 2, 377, 8}, {"2020-05-09", "Arizona", 4, 10960, 
  532}, {"2020-05-09", "Arkansas", 5, 3747, 88}, 
 {"2020-05-09", "California", 6, 66824, 2732}, 
 {"2020-05-09", "Colorado", 8, 19267, 965}, {"2020-05-09", "Connecticut", 9, 
  32984, 2932}, {"2020-05-09", "Delaware", 10, 6277, 221}, 
 {"2020-05-09", "District of Columbia", 11, 6102, 311}, 
 {"2020-05-09", "Florida", 12, 39993, 1714}, {"2020-05-09", "Georgia", 13, 
  31481, 1380}, {"2020-05-09", "Guam", 66, 1120, 6}, 
 {"2020-05-09", "Hawaii", 15, 620, 17}, {"2020-05-09", "Idaho", 16, 2230, 
  67}, {"2020-05-09", "Illinois", 17, 76008, 3362}, 
 {"2020-05-09", "Indiana", 18, 24239, 1490}, {"2020-05-09", "Iowa", 19, 
  11671, 252}, {"2020-05-09", "Kansas", 20, 6923, 172}, 
 {"2020-05-09", "Kentucky", 21, 6469, 312}, {"2020-05-09", "Louisiana", 22, 
  31490, 2267}, {"2020-05-09", "Maine", 23, 1408, 64}, 
 {"2020-05-09", "Maryland", 24, 31638, 1614}, {"2020-05-09", "Massachusetts", 
  25, 76743, 4840}, {"2020-05-09", "Michigan", 26, 46735, 4526}, 
 {"2020-05-09", "Minnesota", 27, 10789, 558}, {"2020-05-09", "Mississippi", 
  28, 9378, 421}, {"2020-05-09", "Missouri", 29, 9737, 492}, 
 {"2020-05-09", "Montana", 30, 458, 16}, {"2020-05-09", "Nebraska", 31, 8233, 
  95}, {"2020-05-09", "Nevada", 32, 6046, 306}, 
 {"2020-05-09", "New Hampshire", 33, 3011, 131}, 
 {"2020-05-09", "New Jersey", 34, 137085, 9116}, 
 {"2020-05-09", "New Mexico", 35, 4778, 191}, {"2020-05-09", "New York", 36, 
  338519, 26584}, {"2020-05-09", "North Carolina", 37, 14387, 554}, 
 {"2020-05-09", "North Dakota", 38, 1464, 35}, 
 {"2020-05-09", "Northern Mariana Islands", 69, 16, 2}, 
 {"2020-05-09", "Ohio", 39, 23697, 1331}, {"2020-05-09", "Oklahoma", 40, 
  4490, 270}, {"2020-05-09", "Oregon", 41, 3160, 127}, 
 {"2020-05-09", "Pennsylvania", 42, 58661, 3793}, 
 {"2020-05-09", "Puerto Rico", 72, 2173, 108}, 
 {"2020-05-09", "Rhode Island", 44, 10989, 418}, 
 {"2020-05-09", "South Carolina", 45, 7531, 330}, 
 {"2020-05-09", "South Dakota", 46, 3393, 34}, 
 {"2020-05-09", "Tennessee", 47, 14675, 241}, {"2020-05-09", "Texas", 48, 
  38849, 1086}, {"2020-05-09", "Utah", 49, 6103, 66}, 
 {"2020-05-09", "Vermont", 50, 921, 53}, {"2020-05-09", "Virgin Islands", 78, 
  69, 4}, {"2020-05-09", "Virginia", 51, 23196, 827}, 
 {"2020-05-09", "Washington", 53, 17629, 925}, 
 {"2020-05-09", "West Virginia", 54, 1347, 53}, 
 {"2020-05-09", "Wisconsin", 55, 9939, 398}, {"2020-05-09", "Wyoming", 56, 
  653, 7}, {"2020-05-10", "Alabama", 1, 9889, 393}, 
 {"2020-05-10", "Alaska", 2, 378, 8}, {"2020-05-10", "Arizona", 4, 11119, 
  536}, {"2020-05-10", "Arkansas", 5, 4012, 91}, 
 {"2020-05-10", "California", 6, 68051, 2769}, 
 {"2020-05-10", "Colorado", 8, 19595, 969}, {"2020-05-10", "Connecticut", 9, 
  33554, 2967}, {"2020-05-10", "Delaware", 10, 6447, 224}, 
 {"2020-05-10", "District of Columbia", 11, 6272, 323}, 
 {"2020-05-10", "Florida", 12, 40588, 1720}, {"2020-05-10", "Georgia", 13, 
  32267, 1383}, {"2020-05-10", "Guam", 66, 1120, 6}, 
 {"2020-05-10", "Hawaii", 15, 621, 17}, {"2020-05-10", "Idaho", 16, 2232, 
  67}, {"2020-05-10", "Illinois", 17, 77662, 3426}, 
 {"2020-05-10", "Indiana", 18, 24633, 1508}, {"2020-05-10", "Iowa", 19, 
  11959, 265}, {"2020-05-10", "Kansas", 20, 7045, 172}, 
 {"2020-05-10", "Kentucky", 21, 6486, 312}, {"2020-05-10", "Louisiana", 22, 
  31673, 2286}, {"2020-05-10", "Maine", 23, 1436, 64}, 
 {"2020-05-10", "Maryland", 24, 32693, 1644}, {"2020-05-10", "Massachusetts", 
  25, 77793, 4979}, {"2020-05-10", "Michigan", 26, 47116, 4551}, 
 {"2020-05-10", "Minnesota", 27, 11270, 578}, {"2020-05-10", "Mississippi", 
  28, 9501, 430}, {"2020-05-10", "Missouri", 29, 9906, 502}, 
 {"2020-05-10", "Montana", 30, 458, 16}, {"2020-05-10", "Nebraska", 31, 8328, 
  97}, {"2020-05-10", "Nevada", 32, 6120, 306}, 
 {"2020-05-10", "New Hampshire", 33, 3071, 133}, 
 {"2020-05-10", "New Jersey", 34, 138532, 9255}, 
 {"2020-05-10", "New Mexico", 35, 4863, 200}, {"2020-05-10", "New York", 36, 
  340657, 26798}, {"2020-05-10", "North Carolina", 37, 14783, 561}, 
 {"2020-05-10", "North Dakota", 38, 1491, 35}, 
 {"2020-05-10", "Northern Mariana Islands", 69, 16, 2}, 
 {"2020-05-10", "Ohio", 39, 24086, 1341}, {"2020-05-10", "Oklahoma", 40, 
  4589, 272}, {"2020-05-10", "Oregon", 41, 3228, 127}, 
 {"2020-05-10", "Pennsylvania", 42, 60037, 3819}, 
 {"2020-05-10", "Puerto Rico", 72, 2198, 111}, 
 {"2020-05-10", "Rhode Island", 44, 11274, 422}, 
 {"2020-05-10", "South Carolina", 45, 7653, 331}, 
 {"2020-05-10", "South Dakota", 46, 3517, 34}, 
 {"2020-05-10", "Tennessee", 47, 15060, 242}, {"2020-05-10", "Texas", 48, 
  40037, 1110}, {"2020-05-10", "Utah", 49, 6251, 67}, 
 {"2020-05-10", "Vermont", 50, 926, 53}, {"2020-05-10", "Virgin Islands", 78, 
  69, 4}, {"2020-05-10", "Virginia", 51, 24081, 839}, 
 {"2020-05-10", "Washington", 53, 17781, 939}, 
 {"2020-05-10", "West Virginia", 54, 1362, 54}, 
 {"2020-05-10", "Wisconsin", 55, 10219, 400}, {"2020-05-10", "Wyoming", 56, 
  662, 7}, {"2020-05-11", "Alabama", 1, 10164, 403}, 
 {"2020-05-11", "Alaska", 2, 380, 8}, {"2020-05-11", "Arizona", 4, 11380, 
  542}, {"2020-05-11", "Arkansas", 5, 4043, 94}, 
 {"2020-05-11", "California", 6, 69514, 2820}, 
 {"2020-05-11", "Colorado", 8, 19793, 986}, {"2020-05-11", "Connecticut", 9, 
  33765, 3008}, {"2020-05-11", "Delaware", 10, 6565, 225}, 
 {"2020-05-11", "District of Columbia", 11, 6389, 328}, 
 {"2020-05-11", "Florida", 12, 40974, 1734}, {"2020-05-11", "Georgia", 13, 
  32448, 1420}, {"2020-05-11", "Guam", 66, 1120, 6}, 
 {"2020-05-11", "Hawaii", 15, 623, 17}, {"2020-05-11", "Idaho", 16, 2261, 
  69}, {"2020-05-11", "Illinois", 17, 79123, 3480}, 
 {"2020-05-11", "Indiana", 18, 25134, 1540}, {"2020-05-11", "Iowa", 19, 
  12373, 271}, {"2020-05-11", "Kansas", 20, 7161, 174}, 
 {"2020-05-11", "Kentucky", 21, 6710, 325}, {"2020-05-11", "Louisiana", 22, 
  31881, 2308}, {"2020-05-11", "Maine", 23, 1462, 65}, 
 {"2020-05-11", "Maryland", 24, 33483, 1683}, {"2020-05-11", "Massachusetts", 
  25, 78462, 5108}, {"2020-05-11", "Michigan", 26, 47526, 4584}, 
 {"2020-05-11", "Minnesota", 27, 11798, 591}, {"2020-05-11", "Mississippi", 
  28, 9674, 435}, {"2020-05-11", "Missouri", 29, 10025, 512}, 
 {"2020-05-11", "Montana", 30, 459, 16}, {"2020-05-11", "Nebraska", 31, 8575, 
  99}, {"2020-05-11", "Nevada", 32, 6152, 312}, 
 {"2020-05-11", "New Hampshire", 33, 3160, 133}, 
 {"2020-05-11", "New Jersey", 34, 139945, 9310}, 
 {"2020-05-11", "New Mexico", 35, 5069, 208}, {"2020-05-11", "New York", 36, 
  342267, 27003}, {"2020-05-11", "North Carolina", 37, 15069, 571}, 
 {"2020-05-11", "North Dakota", 38, 1518, 36}, 
 {"2020-05-11", "Northern Mariana Islands", 69, 19, 2}, 
 {"2020-05-11", "Ohio", 39, 24785, 1357}, {"2020-05-11", "Oklahoma", 40, 
  4613, 274}, {"2020-05-11", "Oregon", 41, 3286, 130}, 
 {"2020-05-11", "Pennsylvania", 42, 60557, 3846}, 
 {"2020-05-11", "Puerto Rico", 72, 2256, 113}, 
 {"2020-05-11", "Rhode Island", 44, 11450, 430}, 
 {"2020-05-11", "South Carolina", 45, 7792, 346}, 
 {"2020-05-11", "South Dakota", 46, 3614, 34}, 
 {"2020-05-11", "Tennessee", 47, 15423, 248}, {"2020-05-11", "Texas", 48, 
  40988, 1137}, {"2020-05-11", "Utah", 49, 6364, 68}, 
 {"2020-05-11", "Vermont", 50, 926, 53}, {"2020-05-11", "Virgin Islands", 78, 
  69, 5}, {"2020-05-11", "Virginia", 51, 25070, 850}, 
 {"2020-05-11", "Washington", 53, 18172, 957}, 
 {"2020-05-11", "West Virginia", 54, 1369, 57}, 
 {"2020-05-11", "Wisconsin", 55, 10418, 409}, {"2020-05-11", "Wyoming", 56, 
  669, 7}, {"2020-05-12", "Alabama", 1, 10464, 435}, 
 {"2020-05-12", "Alaska", 2, 383, 8}, {"2020-05-12", "Arizona", 4, 11736, 
  562}, {"2020-05-12", "Arkansas", 5, 4164, 95}, 
 {"2020-05-12", "California", 6, 71150, 2902}, 
 {"2020-05-12", "Colorado", 8, 20103, 1009}, {"2020-05-12", "Connecticut", 9, 
  34333, 3041}, {"2020-05-12", "Delaware", 10, 6741, 237}, 
 {"2020-05-12", "District of Columbia", 11, 6485, 336}, 
 {"2020-05-12", "Florida", 12, 41915, 1778}, {"2020-05-12", "Georgia", 13, 
  33311, 1470}, {"2020-05-12", "Guam", 66, 1121, 6}, 
 {"2020-05-12", "Hawaii", 15, 624, 17}, {"2020-05-12", "Idaho", 16, 2294, 
  69}, {"2020-05-12", "Illinois", 17, 83168, 3617}, 
 {"2020-05-12", "Indiana", 18, 25676, 1578}, {"2020-05-12", "Iowa", 19, 
  12912, 289}, {"2020-05-12", "Kansas", 20, 7352, 178}, 
 {"2020-05-12", "Kentucky", 21, 7003, 333}, {"2020-05-12", "Louisiana", 22, 
  32116, 2347}, {"2020-05-12", "Maine", 23, 1477, 65}, 
 {"2020-05-12", "Maryland", 24, 34174, 1756}, {"2020-05-12", "Massachusetts", 
  25, 79332, 5141}, {"2020-05-12", "Michigan", 26, 47946, 4674}, 
 {"2020-05-12", "Minnesota", 27, 12493, 614}, {"2020-05-12", "Mississippi", 
  28, 9908, 457}, {"2020-05-12", "Missouri", 29, 10124, 528}, 
 {"2020-05-12", "Montana", 30, 461, 16}, {"2020-05-12", "Nebraska", 31, 8732, 
  102}, {"2020-05-12", "Nevada", 32, 6311, 321}, 
 {"2020-05-12", "New Hampshire", 33, 3239, 142}, 
 {"2020-05-12", "New Jersey", 34, 140743, 9508}, 
 {"2020-05-12", "New Mexico", 35, 5212, 219}, {"2020-05-12", "New York", 36, 
  343705, 27282}, {"2020-05-12", "North Carolina", 37, 15402, 597}, 
 {"2020-05-12", "North Dakota", 38, 1571, 38}, 
 {"2020-05-12", "Northern Mariana Islands", 69, 19, 2}, 
 {"2020-05-12", "Ohio", 39, 25257, 1436}, {"2020-05-12", "Oklahoma", 40, 
  4731, 278}, {"2020-05-12", "Oregon", 41, 3359, 130}, 
 {"2020-05-12", "Pennsylvania", 42, 61407, 3924}, 
 {"2020-05-12", "Puerto Rico", 72, 2299, 114}, 
 {"2020-05-12", "Rhode Island", 44, 11614, 444}, 
 {"2020-05-12", "South Carolina", 45, 7927, 355}, 
 {"2020-05-12", "South Dakota", 46, 3663, 39}, 
 {"2020-05-12", "Tennessee", 47, 15777, 264}, {"2020-05-12", "Texas", 48, 
  42348, 1169}, {"2020-05-12", "Utah", 49, 6454, 73}, 
 {"2020-05-12", "Vermont", 50, 927, 53}, {"2020-05-12", "Virgin Islands", 78, 
  69, 6}, {"2020-05-12", "Virginia", 51, 25800, 891}, 
 {"2020-05-12", "Washington", 53, 18382, 972}, 
 {"2020-05-12", "West Virginia", 54, 1378, 58}, 
 {"2020-05-12", "Wisconsin", 55, 10617, 418}, {"2020-05-12", "Wyoming", 56, 
  675, 7}, {"2020-05-13", "Alabama", 1, 10700, 450}, 
 {"2020-05-13", "Alaska", 2, 383, 8}, {"2020-05-13", "Arizona", 4, 12176, 
  594}, {"2020-05-13", "Arkansas", 5, 4236, 97}, 
 {"2020-05-13", "California", 6, 73218, 3014}, 
 {"2020-05-13", "Colorado", 8, 20442, 1062}, {"2020-05-13", "Connecticut", 9, 
  34855, 3125}, {"2020-05-13", "Delaware", 10, 6952, 247}, 
 {"2020-05-13", "District of Columbia", 11, 6584, 350}, 
 {"2020-05-13", "Florida", 12, 42394, 1826}, {"2020-05-13", "Georgia", 13, 
  33866, 1494}, {"2020-05-13", "Guam", 66, 1121, 6}, 
 {"2020-05-13", "Hawaii", 15, 627, 17}, {"2020-05-13", "Idaho", 16, 2325, 
  69}, {"2020-05-13", "Illinois", 17, 84874, 3815}, 
 {"2020-05-13", "Indiana", 18, 26044, 1619}, {"2020-05-13", "Iowa", 19, 
  13289, 306}, {"2020-05-13", "Kansas", 20, 7552, 179}, 
 {"2020-05-13", "Kentucky", 21, 7102, 334}, {"2020-05-13", "Louisiana", 22, 
  32728, 2381}, {"2020-05-13", "Maine", 23, 1515, 66}, 
 {"2020-05-13", "Maryland", 24, 34927, 1809}, {"2020-05-13", "Massachusetts", 
  25, 80497, 5315}, {"2020-05-13", "Michigan", 26, 48307, 4714}, 
 {"2020-05-13", "Minnesota", 27, 12916, 638}, {"2020-05-13", "Mississippi", 
  28, 10090, 465}, {"2020-05-13", "Missouri", 29, 10369, 548}, 
 {"2020-05-13", "Montana", 30, 462, 16}, {"2020-05-13", "Nebraska", 31, 9072, 
  106}, {"2020-05-13", "Nevada", 32, 6482, 331}, 
 {"2020-05-13", "New Hampshire", 33, 3299, 150}, 
 {"2020-05-13", "New Jersey", 34, 141560, 9702}, 
 {"2020-05-13", "New Mexico", 35, 5364, 231}, {"2020-05-13", "New York", 36, 
  345828, 27448}, {"2020-05-13", "North Carolina", 37, 15850, 615}, 
 {"2020-05-13", "North Dakota", 38, 1647, 40}, 
 {"2020-05-13", "Northern Mariana Islands", 69, 19, 2}, 
 {"2020-05-13", "Ohio", 39, 25727, 1483}, {"2020-05-13", "Oklahoma", 40, 
  4852, 278}, {"2020-05-13", "Oregon", 41, 3416, 134}, 
 {"2020-05-13", "Pennsylvania", 42, 62194, 4104}, 
 {"2020-05-13", "Puerto Rico", 72, 2329, 115}, 
 {"2020-05-13", "Rhode Island", 44, 11835, 462}, 
 {"2020-05-13", "South Carolina", 45, 8030, 362}, 
 {"2020-05-13", "South Dakota", 46, 3732, 39}, 
 {"2020-05-13", "Tennessee", 47, 16261, 271}, {"2020-05-13", "Texas", 48, 
  43822, 1205}, {"2020-05-13", "Utah", 49, 6624, 76}, 
 {"2020-05-13", "Vermont", 50, 929, 53}, {"2020-05-13", "Virgin Islands", 78, 
  69, 6}, {"2020-05-13", "Virginia", 51, 26746, 927}, 
 {"2020-05-13", "Washington", 53, 18492, 977}, 
 {"2020-05-13", "West Virginia", 54, 1404, 59}, 
 {"2020-05-13", "Wisconsin", 55, 10903, 421}, {"2020-05-13", "Wyoming", 56, 
  688, 7}, {"2020-05-14", "Alabama", 1, 11101, 473}, 
 {"2020-05-14", "Alaska", 2, 387, 8}, {"2020-05-14", "Arizona", 4, 12674, 
  624}, {"2020-05-14", "Arkansas", 5, 4366, 98}, 
 {"2020-05-14", "California", 6, 74947, 3039}, 
 {"2020-05-14", "Colorado", 8, 20813, 1091}, {"2020-05-14", "Connecticut", 9, 
  35464, 3219}, {"2020-05-14", "Delaware", 10, 7223, 260}, 
 {"2020-05-14", "District of Columbia", 11, 6736, 358}, 
 {"2020-05-14", "Florida", 12, 43202, 1874}, {"2020-05-14", "Georgia", 13, 
  34422, 1521}, {"2020-05-14", "Guam", 66, 1121, 6}, 
 {"2020-05-14", "Hawaii", 15, 627, 17}, {"2020-05-14", "Idaho", 16, 2352, 
  72}, {"2020-05-14", "Illinois", 17, 88081, 3945}, 
 {"2020-05-14", "Indiana", 18, 26627, 1646}, {"2020-05-14", "Iowa", 19, 
  13675, 318}, {"2020-05-14", "Kansas", 20, 7668, 181}, 
 {"2020-05-14", "Kentucky", 21, 7397, 341}, {"2020-05-14", "Louisiana", 22, 
  33555, 2417}, {"2020-05-14", "Maine", 23, 1565, 69}, 
 {"2020-05-14", "Maryland", 24, 36021, 1866}, {"2020-05-14", "Massachusetts", 
  25, 82182, 5482}, {"2020-05-14", "Michigan", 26, 49489, 4787}, 
 {"2020-05-14", "Minnesota", 27, 13443, 672}, {"2020-05-14", "Mississippi", 
  28, 10483, 480}, {"2020-05-14", "Missouri", 29, 10490, 564}, 
 {"2020-05-14", "Montana", 30, 462, 16}, {"2020-05-14", "Nebraska", 31, 9411, 
  117}, {"2020-05-14", "Nevada", 32, 6604, 339}, 
 {"2020-05-14", "New Hampshire", 33, 3382, 151}, 
 {"2020-05-14", "New Jersey", 34, 142704, 9946}, 
 {"2020-05-14", "New Mexico", 35, 5503, 242}, {"2020-05-14", "New York", 36, 
  348192, 27617}, {"2020-05-14", "North Carolina", 37, 16593, 632}, 
 {"2020-05-14", "North Dakota", 38, 1712, 40}, 
 {"2020-05-14", "Northern Mariana Islands", 69, 19, 2}, 
 {"2020-05-14", "Ohio", 39, 26363, 1534}, {"2020-05-14", "Oklahoma", 40, 
  4962, 284}, {"2020-05-14", "Oregon", 41, 3479, 137}, 
 {"2020-05-14", "Pennsylvania", 42, 63158, 4298}, 
 {"2020-05-14", "Puerto Rico", 72, 2427, 117}, 
 {"2020-05-14", "Rhode Island", 44, 12016, 468}, 
 {"2020-05-14", "South Carolina", 45, 8189, 371}, 
 {"2020-05-14", "South Dakota", 46, 3792, 43}, 
 {"2020-05-14", "Tennessee", 47, 16588, 284}, {"2020-05-14", "Texas", 48, 
  45169, 1256}, {"2020-05-14", "Utah", 49, 6760, 76}, 
 {"2020-05-14", "Vermont", 50, 932, 53}, {"2020-05-14", "Virgin Islands", 78, 
  69, 6}, {"2020-05-14", "Virginia", 51, 27813, 955}, 
 {"2020-05-14", "Washington", 53, 18861, 991}, 
 {"2020-05-14", "West Virginia", 54, 1434, 62}, 
 {"2020-05-14", "Wisconsin", 55, 11280, 434}, {"2020-05-14", "Wyoming", 56, 
  701, 7}, {"2020-05-15", "Alabama", 1, 11373, 483}, 
 {"2020-05-15", "Alaska", 2, 388, 8}, {"2020-05-15", "Arizona", 4, 13169, 
  651}, {"2020-05-15", "Arkansas", 5, 4463, 98}, 
 {"2020-05-15", "California", 6, 77015, 3192}, 
 {"2020-05-15", "Colorado", 8, 21207, 1150}, {"2020-05-15", "Connecticut", 9, 
  36085, 3285}, {"2020-05-15", "Delaware", 10, 7373, 271}, 
 {"2020-05-15", "District of Columbia", 11, 6871, 368}, 
 {"2020-05-15", "Florida", 12, 44130, 1916}, {"2020-05-15", "Georgia", 13, 
  35242, 1563}, {"2020-05-15", "Guam", 66, 1123, 6}, 
 {"2020-05-15", "Hawaii", 15, 628, 17}, {"2020-05-15", "Idaho", 16, 2389, 
  73}, {"2020-05-15", "Illinois", 17, 90528, 4075}, 
 {"2020-05-15", "Indiana", 18, 27281, 1691}, {"2020-05-15", "Iowa", 19, 
  14049, 336}, {"2020-05-15", "Kansas", 20, 8006, 187}, 
 {"2020-05-15", "Kentucky", 21, 7578, 343}, {"2020-05-15", "Louisiana", 22, 
  33903, 2448}, {"2020-05-15", "Maine", 23, 1603, 69}, 
 {"2020-05-15", "Maryland", 24, 37105, 1911}, {"2020-05-15", "Massachusetts", 
  25, 83421, 5592}, {"2020-05-15", "Michigan", 26, 49982, 4825}, 
 {"2020-05-15", "Minnesota", 27, 14249, 692}, {"2020-05-15", "Mississippi", 
  28, 10801, 493}, {"2020-05-15", "Missouri", 29, 10567, 579}, 
 {"2020-05-15", "Montana", 30, 466, 16}, {"2020-05-15", "Nebraska", 31, 9766, 
  122}, {"2020-05-15", "Nevada", 32, 6733, 345}, 
 {"2020-05-15", "New Hampshire", 33, 3464, 159}, 
 {"2020-05-15", "New Jersey", 34, 143905, 10138}, 
 {"2020-05-15", "New Mexico", 35, 5662, 253}, {"2020-05-15", "New York", 36, 
  350951, 27755}, {"2020-05-15", "North Carolina", 37, 17190, 660}, 
 {"2020-05-15", "North Dakota", 38, 1761, 42}, 
 {"2020-05-15", "Northern Mariana Islands", 69, 19, 2}, 
 {"2020-05-15", "Ohio", 39, 26956, 1581}, {"2020-05-15", "Oklahoma", 40, 
  5086, 285}, {"2020-05-15", "Oregon", 41, 3541, 137}, 
 {"2020-05-15", "Pennsylvania", 42, 64178, 4432}, 
 {"2020-05-15", "Puerto Rico", 72, 2542, 122}, 
 {"2020-05-15", "Rhode Island", 44, 12219, 479}, 
 {"2020-05-15", "South Carolina", 45, 8407, 380}, 
 {"2020-05-15", "South Dakota", 46, 3887, 44}, 
 {"2020-05-15", "Tennessee", 47, 16917, 288}, {"2020-05-15", "Texas", 48, 
  46987, 1300}, {"2020-05-15", "Utah", 49, 6930, 77}, 
 {"2020-05-15", "Vermont", 50, 933, 53}, {"2020-05-15", "Virgin Islands", 78, 
  69, 6}, {"2020-05-15", "Virginia", 51, 28672, 977}, 
 {"2020-05-15", "Washington", 53, 19131, 1008}, 
 {"2020-05-15", "West Virginia", 54, 1447, 64}, 
 {"2020-05-15", "Wisconsin", 55, 11854, 445}, {"2020-05-15", "Wyoming", 56, 
  716, 7}, {"2020-05-16", "Alabama", 1, 11674, 485}, 
 {"2020-05-16", "Alaska", 2, 392, 8}, {"2020-05-16", "Arizona", 4, 13631, 
  679}, {"2020-05-16", "Arkansas", 5, 4578, 98}, 
 {"2020-05-16", "California", 6, 78933, 3254}, 
 {"2020-05-16", "Colorado", 8, 21604, 1192}, {"2020-05-16", "Connecticut", 9, 
  36703, 3339}, {"2020-05-16", "Delaware", 10, 7547, 286}, 
 {"2020-05-16", "District of Columbia", 11, 7042, 375}, 
 {"2020-05-16", "Florida", 12, 44803, 1963}, {"2020-05-16", "Georgia", 13, 
  35655, 1573}, {"2020-05-16", "Guam", 66, 1123, 6}, 
 {"2020-05-16", "Hawaii", 15, 629, 17}, {"2020-05-16", "Idaho", 16, 2419, 
  73}, {"2020-05-16", "Illinois", 17, 92669, 4149}, 
 {"2020-05-16", "Indiana", 18, 27919, 1741}, {"2020-05-16", "Iowa", 19, 
  14328, 346}, {"2020-05-16", "Kansas", 20, 8059, 189}, 
 {"2020-05-16", "Kentucky", 21, 7773, 346}, {"2020-05-16", "Louisiana", 22, 
  34183, 2479}, {"2020-05-16", "Maine", 23, 1648, 70}, 
 {"2020-05-16", "Maryland", 24, 38083, 1957}, {"2020-05-16", "Massachusetts", 
  25, 84933, 5705}, {"2020-05-16", "Michigan", 26, 50416, 4880}, 
 {"2020-05-16", "Minnesota", 27, 14978, 709}, {"2020-05-16", "Mississippi", 
  28, 11123, 510}, {"2020-05-16", "Missouri", 29, 10794, 593}, 
 {"2020-05-16", "Montana", 30, 468, 16}, {"2020-05-16", "Nebraska", 31, 
  10220, 129}, {"2020-05-16", "Nevada", 32, 6810, 349}, 
 {"2020-05-16", "New Hampshire", 33, 3556, 171}, 
 {"2020-05-16", "New Jersey", 34, 145089, 10249}, 
 {"2020-05-16", "New Mexico", 35, 5847, 259}, {"2020-05-16", "New York", 36, 
  353136, 27953}, {"2020-05-16", "North Carolina", 37, 18009, 671}, 
 {"2020-05-16", "North Dakota", 38, 1848, 42}, 
 {"2020-05-16", "Northern Mariana Islands", 69, 21, 2}, 
 {"2020-05-16", "Ohio", 39, 27476, 1610}, {"2020-05-16", "Oklahoma", 40, 
  5237, 288}, {"2020-05-16", "Oregon", 41, 3612, 137}, 
 {"2020-05-16", "Pennsylvania", 42, 65228, 4490}, 
 {"2020-05-16", "Puerto Rico", 72, 2589, 122}, 
 {"2020-05-16", "Rhode Island", 44, 12434, 489}, 
 {"2020-05-16", "South Carolina", 45, 8661, 380}, 
 {"2020-05-16", "South Dakota", 46, 3959, 44}, 
 {"2020-05-16", "Tennessee", 47, 17204, 292}, {"2020-05-16", "Texas", 48, 
  47866, 1330}, {"2020-05-16", "Utah", 49, 7068, 78}, 
 {"2020-05-16", "Vermont", 50, 934, 53}, {"2020-05-16", "Virgin Islands", 78, 
  69, 6}, {"2020-05-16", "Virginia", 51, 29683, 1002}, 
 {"2020-05-16", "Washington", 53, 19336, 1015}, 
 {"2020-05-16", "West Virginia", 54, 1470, 65}, 
 {"2020-05-16", "Wisconsin", 55, 12368, 453}, {"2020-05-16", "Wyoming", 56, 
  741, 7}, {"2020-05-17", "Alabama", 1, 11771, 488}, 
 {"2020-05-17", "Alaska", 2, 396, 8}, {"2020-05-17", "Arizona", 4, 13937, 
  680}, {"2020-05-17", "Arkansas", 5, 4759, 98}, 
 {"2020-05-17", "California", 6, 80366, 3290}, 
 {"2020-05-17", "Colorado", 8, 21909, 1215}, {"2020-05-17", "Connecticut", 9, 
  37419, 3408}, {"2020-05-17", "Delaware", 10, 7670, 290}, 
 {"2020-05-17", "District of Columbia", 11, 7123, 383}, 
 {"2020-05-17", "Florida", 12, 45580, 1972}, {"2020-05-17", "Georgia", 13, 
  35954, 1584}, {"2020-05-17", "Guam", 66, 1123, 6}, 
 {"2020-05-17", "Hawaii", 15, 630, 17}, {"2020-05-17", "Idaho", 16, 2421, 
  73}, {"2020-05-17", "Illinois", 17, 94360, 4198}, 
 {"2020-05-17", "Indiana", 18, 28419, 1751}, {"2020-05-17", "Iowa", 19, 
  14651, 351}, {"2020-05-17", "Kansas", 20, 8066, 189}, 
 {"2020-05-17", "Kentucky", 21, 7793, 346}, {"2020-05-17", "Louisiana", 22, 
  34498, 2491}, {"2020-05-17", "Maine", 23, 1687, 70}, 
 {"2020-05-17", "Maryland", 24, 38920, 1992}, {"2020-05-17", "Massachusetts", 
  25, 86010, 5797}, {"2020-05-17", "Michigan", 26, 51054, 4891}, 
 {"2020-05-17", "Minnesota", 27, 15677, 731}, {"2020-05-17", "Mississippi", 
  28, 11296, 521}, {"2020-05-17", "Missouri", 29, 11069, 601}, 
 {"2020-05-17", "Montana", 30, 468, 16}, {"2020-05-17", "Nebraska", 31, 
  10348, 129}, {"2020-05-17", "Nevada", 32, 6935, 350}, 
 {"2020-05-17", "New Hampshire", 33, 3596, 172}, 
 {"2020-05-17", "New Jersey", 34, 146334, 10356}, 
 {"2020-05-17", "New Mexico", 35, 5938, 265}, {"2020-05-17", "New York", 36, 
  355037, 28168}, {"2020-05-17", "North Carolina", 37, 18537, 679}, 
 {"2020-05-17", "North Dakota", 38, 1900, 43}, 
 {"2020-05-17", "Northern Mariana Islands", 69, 21, 2}, 
 {"2020-05-17", "Ohio", 39, 27925, 1625}, {"2020-05-17", "Oklahoma", 40, 
  5310, 288}, {"2020-05-17", "Oregon", 41, 3623, 137}, 
 {"2020-05-17", "Pennsylvania", 42, 65745, 4504}, 
 {"2020-05-17", "Puerto Rico", 72, 2646, 123}, 
 {"2020-05-17", "Rhode Island", 44, 12674, 499}, 
 {"2020-05-17", "South Carolina", 45, 8816, 385}, 
 {"2020-05-17", "South Dakota", 46, 3987, 44}, 
 {"2020-05-17", "Tennessee", 47, 17391, 293}, {"2020-05-17", "Texas", 48, 
  48828, 1356}, {"2020-05-17", "Utah", 49, 7238, 80}, 
 {"2020-05-17", "Vermont", 50, 940, 54}, {"2020-05-17", "Virgin Islands", 78, 
  69, 6}, {"2020-05-17", "Virginia", 51, 30388, 1009}, 
 {"2020-05-17", "Washington", 53, 19514, 1016}, 
 {"2020-05-17", "West Virginia", 54, 1492, 67}, 
 {"2020-05-17", "Wisconsin", 55, 12571, 453}, {"2020-05-17", "Wyoming", 56, 
  754, 8}, {"2020-05-18", "Alabama", 1, 12086, 489}, 
 {"2020-05-18", "Alaska", 2, 399, 8}, {"2020-05-18", "Arizona", 4, 14170, 
  686}, {"2020-05-18", "Arkansas", 5, 4813, 100}, 
 {"2020-05-18", "California", 6, 81943, 3322}, 
 {"2020-05-18", "Colorado", 8, 22174, 1224}, {"2020-05-18", "Connecticut", 9, 
  38116, 3449}, {"2020-05-18", "Delaware", 10, 7869, 297}, 
 {"2020-05-18", "District of Columbia", 11, 7270, 392}, 
 {"2020-05-18", "Florida", 12, 46434, 1996}, {"2020-05-18", "Georgia", 13, 
  36634, 1624}, {"2020-05-18", "Guam", 66, 1123, 6}, 
 {"2020-05-18", "Hawaii", 15, 630, 17}, {"2020-05-18", "Idaho", 16, 2455, 
  74}, {"2020-05-18", "Illinois", 17, 96778, 4257}, 
 {"2020-05-18", "Indiana", 18, 28897, 1765}, {"2020-05-18", "Iowa", 19, 
  14955, 355}, {"2020-05-18", "Kansas", 20, 8439, 190}, 
 {"2020-05-18", "Kentucky", 21, 8041, 354}, {"2020-05-18", "Louisiana", 22, 
  34832, 2563}, {"2020-05-18", "Maine", 23, 1713, 71}, 
 {"2020-05-18", "Maryland", 24, 39882, 2023}, {"2020-05-18", "Massachusetts", 
  25, 87052, 5862}, {"2020-05-18", "Michigan", 26, 51853, 4915}, 
 {"2020-05-18", "Minnesota", 27, 16381, 740}, {"2020-05-18", "Mississippi", 
  28, 11432, 528}, {"2020-05-18", "Missouri", 29, 11225, 609}, 
 {"2020-05-18", "Montana", 30, 470, 16}, {"2020-05-18", "Nebraska", 31, 
  10625, 132}, {"2020-05-18", "Nevada", 32, 7059, 364}, 
 {"2020-05-18", "New Hampshire", 33, 3652, 172}, 
 {"2020-05-18", "New Jersey", 34, 148039, 10435}, 
 {"2020-05-18", "New Mexico", 35, 6096, 270}, {"2020-05-18", "New York", 36, 
  356278, 28302}, {"2020-05-18", "North Carolina", 37, 19121, 684}, 
 {"2020-05-18", "North Dakota", 38, 1931, 44}, 
 {"2020-05-18", "Northern Mariana Islands", 69, 21, 2}, 
 {"2020-05-18", "Ohio", 39, 28455, 1657}, {"2020-05-18", "Oklahoma", 40, 
  5398, 288}, {"2020-05-18", "Oregon", 41, 3687, 138}, 
 {"2020-05-18", "Pennsylvania", 42, 66676, 4560}, 
 {"2020-05-18", "Puerto Rico", 72, 2710, 124}, 
 {"2020-05-18", "Rhode Island", 44, 12795, 506}, 
 {"2020-05-18", "South Carolina", 45, 8942, 391}, 
 {"2020-05-18", "South Dakota", 46, 4027, 44}, 
 {"2020-05-18", "Tennessee", 47, 17767, 296}, {"2020-05-18", "Texas", 48, 
  49788, 1362}, {"2020-05-18", "Utah", 49, 7384, 80}, 
 {"2020-05-18", "Vermont", 50, 940, 54}, {"2020-05-18", "Virgin Islands", 78, 
  69, 6}, {"2020-05-18", "Virginia", 51, 31140, 1014}, 
 {"2020-05-18", "Washington", 53, 19756, 1020}, 
 {"2020-05-18", "West Virginia", 54, 1502, 68}, 
 {"2020-05-18", "Wisconsin", 55, 12722, 459}, {"2020-05-18", "Wyoming", 56, 
  766, 10}, {"2020-05-19", "Alabama", 1, 12376, 504}, 
 {"2020-05-19", "Alaska", 2, 399, 8}, {"2020-05-19", "Arizona", 4, 14566, 
  704}, {"2020-05-19", "Arkansas", 5, 4923, 102}, 
 {"2020-05-19", "California", 6, 83981, 3422}, 
 {"2020-05-19", "Colorado", 8, 22454, 1257}, {"2020-05-19", "Connecticut", 9, 
  38430, 3472}, {"2020-05-19", "Delaware", 10, 8037, 304}, 
 {"2020-05-19", "District of Columbia", 11, 7434, 400}, 
 {"2020-05-19", "Florida", 12, 46936, 2051}, {"2020-05-19", "Georgia", 13, 
  37214, 1650}, {"2020-05-19", "Guam", 66, 1123, 6}, 
 {"2020-05-19", "Hawaii", 15, 631, 17}, {"2020-05-19", "Idaho", 16, 2476, 
  77}, {"2020-05-19", "Illinois", 17, 98298, 4399}, 
 {"2020-05-19", "Indiana", 18, 29402, 1824}, {"2020-05-19", "Iowa", 19, 
  15296, 367}, {"2020-05-19", "Kansas", 20, 8488, 193}, 
 {"2020-05-19", "Kentucky", 21, 8205, 369}, {"2020-05-19", "Louisiana", 22, 
  35161, 2581}, {"2020-05-19", "Maine", 23, 1741, 73}, 
 {"2020-05-19", "Maryland", 24, 41664, 2081}, {"2020-05-19", "Massachusetts", 
  25, 87925, 5938}, {"2020-05-19", "Michigan", 26, 52337, 5017}, 
 {"2020-05-19", "Minnesota", 27, 17038, 757}, {"2020-05-19", "Mississippi", 
  28, 11704, 554}, {"2020-05-19", "Missouri", 29, 11369, 631}, 
 {"2020-05-19", "Montana", 30, 471, 16}, {"2020-05-19", "Nebraska", 31, 
  10846, 136}, {"2020-05-19", "Nevada", 32, 7169, 373}, 
 {"2020-05-19", "New Hampshire", 33, 3721, 182}, 
 {"2020-05-19", "New Jersey", 34, 149013, 10586}, 
 {"2020-05-19", "New Mexico", 35, 6192, 276}, {"2020-05-19", "New York", 36, 
  357757, 28437}, {"2020-05-19", "North Carolina", 37, 19762, 711}, 
 {"2020-05-19", "North Dakota", 38, 1994, 45}, 
 {"2020-05-19", "Northern Mariana Islands", 69, 21, 2}, 
 {"2020-05-19", "Ohio", 39, 28953, 1720}, {"2020-05-19", "Oklahoma", 40, 
  5489, 294}, {"2020-05-19", "Oregon", 41, 3726, 140}, 
 {"2020-05-19", "Pennsylvania", 42, 67404, 4675}, 
 {"2020-05-19", "Puerto Rico", 72, 2805, 124}, 
 {"2020-05-19", "Rhode Island", 44, 12951, 532}, 
 {"2020-05-19", "South Carolina", 45, 9056, 399}, 
 {"2020-05-19", "South Dakota", 46, 4085, 46}, 
 {"2020-05-19", "Tennessee", 47, 18301, 301}, {"2020-05-19", "Texas", 48, 
  51080, 1405}, {"2020-05-19", "Utah", 49, 7530, 88}, 
 {"2020-05-19", "Vermont", 50, 944, 54}, {"2020-05-19", "Virgin Islands", 78, 
  69, 6}, {"2020-05-19", "Virginia", 51, 32145, 1041}, 
 {"2020-05-19", "Washington", 53, 19988, 1042}, 
 {"2020-05-19", "West Virginia", 54, 1514, 68}, 
 {"2020-05-19", "Wisconsin", 55, 13001, 467}, {"2020-05-19", "Wyoming", 56, 
  776, 10}, {"2020-05-20", "Alabama", 1, 13052, 522}, 
 {"2020-05-20", "Alaska", 2, 402, 8}, {"2020-05-20", "Arizona", 4, 14897, 
  747}, {"2020-05-20", "Arkansas", 5, 5003, 107}, 
 {"2020-05-20", "California", 6, 86125, 3514}, 
 {"2020-05-20", "Colorado", 8, 22769, 1299}, {"2020-05-20", "Connecticut", 9, 
  39017, 3529}, {"2020-05-20", "Delaware", 10, 8194, 310}, 
 {"2020-05-20", "District of Columbia", 11, 7551, 407}, 
 {"2020-05-20", "Florida", 12, 47463, 2095}, {"2020-05-20", "Georgia", 13, 
  38162, 1672}, {"2020-05-20", "Guam", 66, 1134, 6}, 
 {"2020-05-20", "Hawaii", 15, 633, 17}, {"2020-05-20", "Idaho", 16, 2506, 
  77}, {"2020-05-20", "Illinois", 17, 100713, 4547}, 
 {"2020-05-20", "Indiana", 18, 29986, 1864}, {"2020-05-20", "Iowa", 19, 
  15868, 400}, {"2020-05-20", "Kansas", 20, 8661, 197}, 
 {"2020-05-20", "Kentucky", 21, 8336, 381}, {"2020-05-20", "Louisiana", 22, 
  35439, 2608}, {"2020-05-20", "Maine", 23, 1819, 73}, 
 {"2020-05-20", "Maryland", 24, 42442, 2123}, {"2020-05-20", "Massachusetts", 
  25, 88970, 6066}, {"2020-05-20", "Michigan", 26, 52988, 5060}, 
 {"2020-05-20", "Minnesota", 27, 17679, 786}, {"2020-05-20", "Mississippi", 
  28, 11967, 570}, {"2020-05-20", "Missouri", 29, 11510, 643}, 
 {"2020-05-20", "Montana", 30, 478, 16}, {"2020-05-20", "Nebraska", 31, 
  11119, 141}, {"2020-05-20", "Nevada", 32, 7301, 378}, 
 {"2020-05-20", "New Hampshire", 33, 3868, 190}, 
 {"2020-05-20", "New Jersey", 34, 150399, 10747}, 
 {"2020-05-20", "New Mexico", 35, 6338, 283}, {"2020-05-20", "New York", 36, 
  359235, 28540}, {"2020-05-20", "North Carolina", 37, 20221, 721}, 
 {"2020-05-20", "North Dakota", 38, 2095, 49}, 
 {"2020-05-20", "Northern Mariana Islands", 69, 21, 2}, 
 {"2020-05-20", "Ohio", 39, 29437, 1781}, {"2020-05-20", "Oklahoma", 40, 
  5532, 299}, {"2020-05-20", "Oregon", 41, 3801, 144}, 
 {"2020-05-20", "Pennsylvania", 42, 68151, 4794}, 
 {"2020-05-20", "Puerto Rico", 72, 2866, 125}, 
 {"2020-05-20", "Rhode Island", 44, 13356, 538}, 
 {"2020-05-20", "South Carolina", 45, 9175, 407}, 
 {"2020-05-20", "South Dakota", 46, 4177, 46}, 
 {"2020-05-20", "Tennessee", 47, 18534, 309}, {"2020-05-20", "Texas", 48, 
  52369, 1443}, {"2020-05-20", "Utah", 49, 7717, 90}, 
 {"2020-05-20", "Vermont", 50, 944, 54}, {"2020-05-20", "Virgin Islands", 78, 
  69, 6}, {"2020-05-20", "Virginia", 51, 32908, 1074}, 
 {"2020-05-20", "Washington", 53, 20110, 1045}, 
 {"2020-05-20", "West Virginia", 54, 1567, 69}, 
 {"2020-05-20", "Wisconsin", 55, 13574, 481}, {"2020-05-20", "Wyoming", 56, 
  787, 11}, {"2020-05-21", "Alabama", 1, 13414, 529}, 
 {"2020-05-21", "Alaska", 2, 402, 8}, {"2020-05-21", "Arizona", 4, 15315, 
  763}, {"2020-05-21", "Arkansas", 5, 5458, 110}, 
 {"2020-05-21", "California", 6, 88488, 3624}, 
 {"2020-05-21", "Colorado", 8, 23161, 1310}, {"2020-05-21", "Connecticut", 9, 
  39208, 3582}, {"2020-05-21", "Delaware", 10, 8386, 317}, 
 {"2020-05-21", "District of Columbia", 11, 7788, 412}, 
 {"2020-05-21", "Florida", 12, 48667, 2143}, {"2020-05-21", "Georgia", 13, 
  38969, 1749}, {"2020-05-21", "Guam", 66, 1134, 6}, 
 {"2020-05-21", "Hawaii", 15, 637, 17}, {"2020-05-21", "Idaho", 16, 2534, 
  77}, {"2020-05-21", "Illinois", 17, 102995, 4634}, 
 {"2020-05-21", "Indiana", 18, 30673, 1913}, {"2020-05-21", "Iowa", 19, 
  16170, 414}, {"2020-05-21", "Kansas", 20, 8771, 199}, 
 {"2020-05-21", "Kentucky", 21, 8475, 393}, {"2020-05-21", "Louisiana", 22, 
  36627, 2629}, {"2020-05-21", "Maine", 23, 1877, 73}, 
 {"2020-05-21", "Maryland", 24, 43645, 2159}, {"2020-05-21", "Massachusetts", 
  25, 90084, 6148}, {"2020-05-21", "Michigan", 26, 53468, 5129}, 
 {"2020-05-21", "Minnesota", 27, 18209, 818}, {"2020-05-21", "Mississippi", 
  28, 12222, 580}, {"2020-05-21", "Missouri", 29, 11657, 670}, 
 {"2020-05-21", "Montana", 30, 479, 16}, {"2020-05-21", "Nebraska", 31, 
  11424, 148}, {"2020-05-21", "Nevada", 32, 7402, 381}, 
 {"2020-05-21", "New Hampshire", 33, 3935, 199}, 
 {"2020-05-21", "New Jersey", 34, 151472, 10843}, 
 {"2020-05-21", "New Mexico", 35, 6472, 294}, {"2020-05-21", "New York", 36, 
  361313, 28663}, {"2020-05-21", "North Carolina", 37, 20915, 733}, 
 {"2020-05-21", "North Dakota", 38, 2229, 51}, 
 {"2020-05-21", "Northern Mariana Islands", 69, 22, 2}, 
 {"2020-05-21", "Ohio", 39, 30168, 1836}, {"2020-05-21", "Oklahoma", 40, 
  5680, 304}, {"2020-05-21", "Oregon", 41, 3817, 145}, 
 {"2020-05-21", "Pennsylvania", 42, 69252, 4887}, 
 {"2020-05-21", "Puerto Rico", 72, 2913, 126}, 
 {"2020-05-21", "Rhode Island", 44, 13571, 556}, 
 {"2020-05-21", "South Carolina", 45, 9379, 416}, 
 {"2020-05-21", "South Dakota", 46, 4177, 47}, 
 {"2020-05-21", "Tennessee", 47, 18970, 313}, {"2020-05-21", "Texas", 48, 
  53441, 1480}, {"2020-05-21", "Utah", 49, 7876, 92}, 
 {"2020-05-21", "Vermont", 50, 950, 54}, {"2020-05-21", "Virgin Islands", 78, 
  69, 6}, {"2020-05-21", "Virginia", 51, 34137, 1099}, 
 {"2020-05-21", "Washington", 53, 20280, 1054}, 
 {"2020-05-21", "West Virginia", 54, 1603, 71}, 
 {"2020-05-21", "Wisconsin", 55, 13892, 487}, {"2020-05-21", "Wyoming", 56, 
  801, 12}, {"2020-05-22", "Alabama", 1, 13670, 541}, 
 {"2020-05-22", "Alaska", 2, 404, 8}, {"2020-05-22", "Arizona", 4, 15608, 
  775}, {"2020-05-22", "Arkansas", 5, 5612, 113}, 
 {"2020-05-22", "California", 6, 90801, 3690}, 
 {"2020-05-22", "Colorado", 8, 23456, 1324}, {"2020-05-22", "Connecticut", 9, 
  39640, 3637}, {"2020-05-22", "Delaware", 10, 8529, 322}, 
 {"2020-05-22", "District of Columbia", 11, 7893, 418}, 
 {"2020-05-22", "Florida", 12, 49443, 2189}, {"2020-05-22", "Georgia", 13, 
  39734, 1779}, {"2020-05-22", "Guam", 66, 1134, 6}, 
 {"2020-05-22", "Hawaii", 15, 632, 17}, {"2020-05-22", "Idaho", 16, 2595, 
  79}, {"2020-05-22", "Illinois", 17, 105710, 4740}, 
 {"2020-05-22", "Indiana", 18, 31165, 1941}, {"2020-05-22", "Iowa", 19, 
  16510, 441}, {"2020-05-22", "Kansas", 20, 9068, 200}, 
 {"2020-05-22", "Kentucky", 21, 8688, 398}, {"2020-05-22", "Louisiana", 22, 
  37048, 2669}, {"2020-05-22", "Maine", 23, 1948, 75}, 
 {"2020-05-22", "Maryland", 24, 44539, 2207}, {"2020-05-22", "Massachusetts", 
  25, 90889, 6228}, {"2020-05-22", "Michigan", 26, 53865, 5158}, 
 {"2020-05-22", "Minnesota", 27, 19014, 851}, {"2020-05-22", "Mississippi", 
  28, 12624, 596}, {"2020-05-22", "Missouri", 29, 11797, 680}, 
 {"2020-05-22", "Montana", 30, 479, 16}, {"2020-05-22", "Nebraska", 31, 
  11662, 149}, {"2020-05-22", "Nevada", 32, 7531, 387}, 
 {"2020-05-22", "New Hampshire", 33, 4014, 204}, 
 {"2020-05-22", "New Jersey", 34, 152719, 10985}, 
 {"2020-05-22", "New Mexico", 35, 6625, 302}, {"2020-05-22", "New York", 36, 
  362991, 28802}, {"2020-05-22", "North Carolina", 37, 21661, 754}, 
 {"2020-05-22", "North Dakota", 38, 2317, 52}, 
 {"2020-05-22", "Northern Mariana Islands", 69, 22, 2}, 
 {"2020-05-22", "Ohio", 39, 30795, 1872}, {"2020-05-22", "Oklahoma", 40, 
  5849, 307}, {"2020-05-22", "Oregon", 41, 3864, 147}, 
 {"2020-05-22", "Pennsylvania", 42, 70305, 5032}, 
 {"2020-05-22", "Puerto Rico", 72, 3030, 126}, 
 {"2020-05-22", "Rhode Island", 44, 13736, 579}, 
 {"2020-05-22", "South Carolina", 45, 9638, 419}, 
 {"2020-05-22", "South Dakota", 46, 4356, 50}, 
 {"2020-05-22", "Tennessee", 47, 19364, 315}, {"2020-05-22", "Texas", 48, 
  54369, 1498}, {"2020-05-22", "Utah", 49, 8057, 93}, 
 {"2020-05-22", "Vermont", 50, 952, 54}, {"2020-05-22", "Virgin Islands", 78, 
  69, 6}, {"2020-05-22", "Virginia", 51, 34950, 1136}, 
 {"2020-05-22", "Washington", 53, 20526, 1061}, 
 {"2020-05-22", "West Virginia", 54, 1705, 72}, 
 {"2020-05-22", "Wisconsin", 55, 14557, 496}, {"2020-05-22", "Wyoming", 56, 
  803, 12}, {"2020-05-23", "Alabama", 1, 14149, 549}, 
 {"2020-05-23", "Alaska", 2, 409, 8}, {"2020-05-23", "Arizona", 4, 16040, 
  799}, {"2020-05-23", "Arkansas", 5, 5775, 115}, 
 {"2020-05-23", "California", 6, 92815, 3768}, 
 {"2020-05-23", "Colorado", 8, 23932, 1327}, {"2020-05-23", "Connecticut", 9, 
  40022, 3675}, {"2020-05-23", "Delaware", 10, 8690, 324}, 
 {"2020-05-23", "District of Columbia", 11, 7966, 427}, 
 {"2020-05-23", "Florida", 12, 50119, 2232}, {"2020-05-23", "Georgia", 13, 
  40408, 1794}, {"2020-05-23", "Guam", 66, 1134, 6}, 
 {"2020-05-23", "Hawaii", 15, 633, 17}, {"2020-05-23", "Idaho", 16, 2626, 
  79}, {"2020-05-23", "Illinois", 17, 108100, 4817}, 
 {"2020-05-23", "Indiana", 18, 31674, 1964}, {"2020-05-23", "Iowa", 19, 
  16898, 446}, {"2020-05-23", "Kansas", 20, 9119, 200}, 
 {"2020-05-23", "Kentucky", 21, 8812, 399}, {"2020-05-23", "Louisiana", 22, 
  37165, 2683}, {"2020-05-23", "Maine", 23, 2013, 77}, 
 {"2020-05-23", "Maryland", 24, 45608, 2243}, {"2020-05-23", "Massachusetts", 
  25, 91662, 6304}, {"2020-05-23", "Michigan", 26, 54304, 5223}, 
 {"2020-05-23", "Minnesota", 27, 19854, 861}, {"2020-05-23", "Mississippi", 
  28, 13005, 616}, {"2020-05-23", "Missouri", 29, 11922, 685}, 
 {"2020-05-23", "Montana", 30, 479, 16}, {"2020-05-23", "Nebraska", 31, 
  11989, 150}, {"2020-05-23", "Nevada", 32, 7769, 392}, 
 {"2020-05-23", "New Hampshire", 33, 4089, 208}, 
 {"2020-05-23", "New Jersey", 34, 153104, 11081}, 
 {"2020-05-23", "New Mexico", 35, 6795, 308}, {"2020-05-23", "New York", 36, 
  364745, 28900}, {"2020-05-23", "North Carolina", 37, 22731, 763}, 
 {"2020-05-23", "North Dakota", 38, 2365, 52}, 
 {"2020-05-23", "Northern Mariana Islands", 69, 22, 2}, 
 {"2020-05-23", "Ohio", 39, 31408, 1956}, {"2020-05-23", "Oklahoma", 40, 
  5960, 311}, {"2020-05-23", "Oregon", 41, 3888, 147}, 
 {"2020-05-23", "Pennsylvania", 42, 71102, 5121}, 
 {"2020-05-23", "Puerto Rico", 72, 3100, 127}, 
 {"2020-05-23", "Rhode Island", 44, 13952, 597}, 
 {"2020-05-23", "South Carolina", 45, 9895, 425}, 
 {"2020-05-23", "South Dakota", 46, 4468, 50}, 
 {"2020-05-23", "Tennessee", 47, 19765, 325}, {"2020-05-23", "Texas", 48, 
  55386, 1522}, {"2020-05-23", "Utah", 49, 8260, 97}, 
 {"2020-05-23", "Vermont", 50, 954, 54}, {"2020-05-23", "Virgin Islands", 78, 
  69, 6}, {"2020-05-23", "Virginia", 51, 35749, 1159}, 
 {"2020-05-23", "Washington", 53, 20740, 1062}, 
 {"2020-05-23", "West Virginia", 54, 1729, 72}, 
 {"2020-05-23", "Wisconsin", 55, 14985, 507}, {"2020-05-23", "Wyoming", 56, 
  813, 12}, {"2020-05-24", "Alabama", 1, 14478, 551}, 
 {"2020-05-24", "Alaska", 2, 409, 8}, {"2020-05-24", "Arizona", 4, 16339, 
  800}, {"2020-05-24", "Arkansas", 5, 5922, 116}, 
 {"2020-05-24", "California", 6, 94743, 3790}, 
 {"2020-05-24", "Colorado", 8, 24140, 1332}, {"2020-05-24", "Connecticut", 9, 
  40468, 3693}, {"2020-05-24", "Delaware", 10, 8809, 326}, 
 {"2020-05-24", "District of Columbia", 11, 8110, 432}, 
 {"2020-05-24", "Florida", 12, 50859, 2236}, {"2020-05-24", "Georgia", 13, 
  40989, 1799}, {"2020-05-24", "Guam", 66, 1135, 6}, 
 {"2020-05-24", "Hawaii", 15, 633, 17}, {"2020-05-24", "Idaho", 16, 2650, 
  79}, {"2020-05-24", "Illinois", 17, 110541, 4884}, 
 {"2020-05-24", "Indiana", 18, 32151, 1976}, {"2020-05-24", "Iowa", 19, 
  17434, 456}, {"2020-05-24", "Kansas", 20, 9135, 200}, 
 {"2020-05-24", "Kentucky", 21, 8842, 399}, {"2020-05-24", "Louisiana", 22, 
  37293, 2690}, {"2020-05-24", "Maine", 23, 2055, 78}, 
 {"2020-05-24", "Maryland", 24, 46919, 2277}, {"2020-05-24", "Massachusetts", 
  25, 92675, 6372}, {"2020-05-24", "Michigan", 26, 54616, 5228}, 
 {"2020-05-24", "Minnesota", 27, 20582, 878}, {"2020-05-24", "Mississippi", 
  28, 13252, 625}, {"2020-05-24", "Missouri", 29, 12114, 689}, 
 {"2020-05-24", "Montana", 30, 479, 16}, {"2020-05-24", "Nebraska", 31, 
  12134, 153}, {"2020-05-24", "Nevada", 32, 7886, 394}, 
 {"2020-05-24", "New Hampshire", 33, 4149, 209}, 
 {"2020-05-24", "New Jersey", 34, 154154, 11133}, 
 {"2020-05-24", "New Mexico", 35, 6943, 317}, {"2020-05-24", "New York", 36, 
  366346, 29046}, {"2020-05-24", "North Carolina", 37, 23231, 771}, 
 {"2020-05-24", "North Dakota", 38, 2418, 53}, 
 {"2020-05-24", "Northern Mariana Islands", 69, 22, 2}, 
 {"2020-05-24", "Ohio", 39, 31911, 1969}, {"2020-05-24", "Oklahoma", 40, 
  6037, 311}, {"2020-05-24", "Oregon", 41, 3927, 148}, 
 {"2020-05-24", "Pennsylvania", 42, 71656, 5145}, 
 {"2020-05-24", "Puerto Rico", 72, 3189, 127}, 
 {"2020-05-24", "Rhode Island", 44, 14065, 608}, 
 {"2020-05-24", "South Carolina", 45, 10096, 435}, 
 {"2020-05-24", "South Dakota", 46, 4563, 50}, 
 {"2020-05-24", "Tennessee", 47, 20116, 332}, {"2020-05-24", "Texas", 48, 
  56050, 1533}, {"2020-05-24", "Utah", 49, 8392, 97}, 
 {"2020-05-24", "Vermont", 50, 956, 54}, {"2020-05-24", "Virgin Islands", 78, 
  69, 6}, {"2020-05-24", "Virginia", 51, 36244, 1171}, 
 {"2020-05-24", "Washington", 53, 20989, 1069}, 
 {"2020-05-24", "West Virginia", 54, 1771, 72}, 
 {"2020-05-24", "Wisconsin", 55, 15362, 510}, {"2020-05-24", "Wyoming", 56, 
  813, 12}, {"2020-05-25", "Alabama", 1, 14986, 566}, 
 {"2020-05-25", "Alaska", 2, 412, 8}, {"2020-05-25", "Arizona", 4, 16561, 
  806}, {"2020-05-25", "Arkansas", 5, 6029, 117}, 
 {"2020-05-25", "California", 6, 97017, 3808}, 
 {"2020-05-25", "Colorado", 8, 24256, 1333}, {"2020-05-25", "Connecticut", 9, 
  40873, 3742}, {"2020-05-25", "Delaware", 10, 8965, 332}, 
 {"2020-05-25", "District of Columbia", 11, 8225, 440}, 
 {"2020-05-25", "Florida", 12, 51738, 2251}, {"2020-05-25", "Georgia", 13, 
  41414, 1820}, {"2020-05-25", "Guam", 66, 1135, 6}, 
 {"2020-05-25", "Hawaii", 15, 633, 17}, {"2020-05-25", "Idaho", 16, 2664, 
  79}, {"2020-05-25", "Illinois", 17, 112248, 4912}, 
 {"2020-05-25", "Indiana", 18, 32489, 1984}, {"2020-05-25", "Iowa", 19, 
  17628, 460}, {"2020-05-25", "Kansas", 20, 9272, 201}, 
 {"2020-05-25", "Kentucky", 21, 8899, 403}, {"2020-05-25", "Louisiana", 22, 
  37916, 2690}, {"2020-05-25", "Maine", 23, 2074, 78}, 
 {"2020-05-25", "Maryland", 24, 47754, 2302}, {"2020-05-25", "Massachusetts", 
  25, 93271, 6416}, {"2020-05-25", "Michigan", 26, 54816, 5240}, 
 {"2020-05-25", "Minnesota", 27, 21324, 890}, {"2020-05-25", "Mississippi", 
  28, 13458, 635}, {"2020-05-25", "Missouri", 29, 12296, 694}, 
 {"2020-05-25", "Montana", 30, 479, 16}, {"2020-05-25", "Nebraska", 31, 
  12355, 155}, {"2020-05-25", "Nevada", 32, 7959, 396}, 
 {"2020-05-25", "New Hampshire", 33, 4197, 210}, 
 {"2020-05-25", "New Jersey", 34, 155092, 11144}, 
 {"2020-05-25", "New Mexico", 35, 7026, 320}, {"2020-05-25", "New York", 36, 
  367625, 29138}, {"2020-05-25", "North Carolina", 37, 23997, 780}, 
 {"2020-05-25", "North Dakota", 38, 2457, 54}, 
 {"2020-05-25", "Northern Mariana Islands", 69, 22, 2}, 
 {"2020-05-25", "Ohio", 39, 32477, 1987}, {"2020-05-25", "Oklahoma", 40, 
  6090, 313}, {"2020-05-25", "Oregon", 41, 3949, 148}, 
 {"2020-05-25", "Pennsylvania", 42, 72356, 5159}, 
 {"2020-05-25", "Puerto Rico", 72, 3260, 129}, 
 {"2020-05-25", "Rhode Island", 44, 14065, 608}, 
 {"2020-05-25", "South Carolina", 45, 10178, 440}, 
 {"2020-05-25", "South Dakota", 46, 4586, 50}, 
 {"2020-05-25", "Tennessee", 47, 20533, 334}, {"2020-05-25", "Texas", 48, 
  56490, 1536}, {"2020-05-25", "Utah", 49, 8521, 98}, 
 {"2020-05-25", "Vermont", 50, 962, 54}, {"2020-05-25", "Virgin Islands", 78, 
  69, 6}, {"2020-05-25", "Virginia", 51, 37727, 1208}, 
 {"2020-05-25", "Washington", 53, 21265, 1076}, 
 {"2020-05-25", "West Virginia", 54, 1782, 73}, 
 {"2020-05-25", "Wisconsin", 55, 15646, 514}, {"2020-05-25", "Wyoming", 56, 
  843, 12}, {"2020-05-26", "Alabama", 1, 15650, 580}, 
 {"2020-05-26", "Alaska", 2, 416, 8}, {"2020-05-26", "Arizona", 4, 16783, 
  807}, {"2020-05-26", "Arkansas", 5, 6180, 119}, 
 {"2020-05-26", "California", 6, 99925, 3859}, 
 {"2020-05-26", "Colorado", 8, 24553, 1352}, {"2020-05-26", "Connecticut", 9, 
  41303, 3769}, {"2020-05-26", "Delaware", 10, 9066, 335}, 
 {"2020-05-26", "District of Columbia", 11, 8334, 440}, 
 {"2020-05-26", "Florida", 12, 52247, 2258}, {"2020-05-26", "Georgia", 13, 
  42066, 1867}, {"2020-05-26", "Guam", 66, 1139, 6}, 
 {"2020-05-26", "Hawaii", 15, 633, 17}, {"2020-05-26", "Idaho", 16, 2699, 
  81}, {"2020-05-26", "Illinois", 17, 113486, 4960}, 
 {"2020-05-26", "Indiana", 18, 32856, 2004}, {"2020-05-26", "Iowa", 19, 
  17999, 480}, {"2020-05-26", "Kansas", 20, 9352, 204}, 
 {"2020-05-26", "Kentucky", 21, 9175, 407}, {"2020-05-26", "Louisiana", 22, 
  38252, 2701}, {"2020-05-26", "Maine", 23, 2109, 79}, 
 {"2020-05-26", "Maryland", 24, 48290, 2333}, {"2020-05-26", "Massachusetts", 
  25, 93693, 6473}, {"2020-05-26", "Michigan", 26, 55040, 5266}, 
 {"2020-05-26", "Minnesota", 27, 21969, 908}, {"2020-05-26", "Mississippi", 
  28, 13731, 652}, {"2020-05-26", "Missouri", 29, 12437, 698}, 
 {"2020-05-26", "Montana", 30, 479, 17}, {"2020-05-26", "Nebraska", 31, 
  12619, 160}, {"2020-05-26", "Nevada", 32, 8059, 396}, 
 {"2020-05-26", "New Hampshire", 33, 4231, 214}, 
 {"2020-05-26", "New Jersey", 34, 155764, 11191}, 
 {"2020-05-26", "New Mexico", 35, 7130, 325}, {"2020-05-26", "New York", 36, 
  368669, 29241}, {"2020-05-26", "North Carolina", 37, 24188, 789}, 
 {"2020-05-26", "North Dakota", 38, 2422, 54}, 
 {"2020-05-26", "Northern Mariana Islands", 69, 22, 2}, 
 {"2020-05-26", "Ohio", 39, 33006, 2002}, {"2020-05-26", "Oklahoma", 40, 
  6137, 318}, {"2020-05-26", "Oregon", 41, 3967, 148}, 
 {"2020-05-26", "Pennsylvania", 42, 72873, 5175}, 
 {"2020-05-26", "Puerto Rico", 72, 3324, 129}, 
 {"2020-05-26", "Rhode Island", 44, 14210, 634}, 
 {"2020-05-26", "South Carolina", 45, 10416, 446}, 
 {"2020-05-26", "South Dakota", 46, 4653, 50}, 
 {"2020-05-26", "Tennessee", 47, 20960, 339}, {"2020-05-26", "Texas", 48, 
  57573, 1552}, {"2020-05-26", "Utah", 49, 8622, 101}, 
 {"2020-05-26", "Vermont", 50, 967, 54}, {"2020-05-26", "Virgin Islands", 78, 
  69, 6}, {"2020-05-26", "Virginia", 51, 39342, 1236}, 
 {"2020-05-26", "Washington", 53, 21538, 1091}, 
 {"2020-05-26", "West Virginia", 54, 1854, 74}, 
 {"2020-05-26", "Wisconsin", 55, 15923, 517}, {"2020-05-26", "Wyoming", 56, 
  850, 13}, {"2020-05-27", "Alabama", 1, 16032, 583}, 
 {"2020-05-27", "Alaska", 2, 417, 8}, {"2020-05-27", "Arizona", 4, 17262, 
  831}, {"2020-05-27", "Arkansas", 5, 6277, 120}, 
 {"2020-05-27", "California", 6, 101874, 3961}, 
 {"2020-05-27", "Colorado", 8, 24775, 1393}, {"2020-05-27", "Connecticut", 9, 
  41288, 3803}, {"2020-05-27", "Delaware", 10, 9096, 344}, 
 {"2020-05-27", "District of Columbia", 11, 8406, 445}, 
 {"2020-05-27", "Florida", 12, 52626, 2318}, {"2020-05-27", "Georgia", 13, 
  42713, 1904}, {"2020-05-27", "Guam", 66, 1140, 6}, 
 {"2020-05-27", "Hawaii", 15, 634, 17}, {"2020-05-27", "Idaho", 16, 2731, 
  82}, {"2020-05-27", "Illinois", 17, 114612, 5118}, 
 {"2020-05-27", "Indiana", 18, 33242, 2030}, {"2020-05-27", "Iowa", 19, 
  18446, 496}, {"2020-05-27", "Kansas", 20, 9453, 207}, 
 {"2020-05-27", "Kentucky", 21, 9313, 420}, {"2020-05-27", "Louisiana", 22, 
  38694, 2722}, {"2020-05-27", "Maine", 23, 2137, 81}, 
 {"2020-05-27", "Maryland", 24, 49042, 2392}, {"2020-05-27", "Massachusetts", 
  25, 94220, 6547}, {"2020-05-27", "Michigan", 26, 55544, 5334}, 
 {"2020-05-27", "Minnesota", 27, 22474, 942}, {"2020-05-27", "Mississippi", 
  28, 14044, 670}, {"2020-05-27", "Missouri", 29, 12624, 705}, 
 {"2020-05-27", "Montana", 30, 481, 17}, {"2020-05-27", "Nebraska", 31, 
  12976, 168}, {"2020-05-27", "Nevada", 32, 8150, 402}, 
 {"2020-05-27", "New Hampshire", 33, 4286, 223}, 
 {"2020-05-27", "New Jersey", 34, 156628, 11339}, 
 {"2020-05-27", "New Mexico", 35, 7252, 329}, {"2020-05-27", "New York", 36, 
  369801, 29339}, {"2020-05-27", "North Carolina", 37, 24787, 827}, 
 {"2020-05-27", "North Dakota", 38, 2442, 59}, 
 {"2020-05-27", "Northern Mariana Islands", 69, 22, 2}, 
 {"2020-05-27", "Ohio", 39, 33439, 2044}, {"2020-05-27", "Oklahoma", 40, 
  6229, 322}, {"2020-05-27", "Oregon", 41, 4038, 148}, 
 {"2020-05-27", "Pennsylvania", 42, 73646, 5290}, 
 {"2020-05-27", "Puerto Rico", 72, 3397, 129}, 
 {"2020-05-27", "Rhode Island", 44, 14353, 655}, 
 {"2020-05-27", "South Carolina", 45, 10623, 466}, 
 {"2020-05-27", "South Dakota", 46, 4710, 54}, 
 {"2020-05-27", "Tennessee", 47, 21360, 353}, {"2020-05-27", "Texas", 48, 
  59105, 1598}, {"2020-05-27", "Utah", 49, 8710, 105}, 
 {"2020-05-27", "Vermont", 50, 971, 54}, {"2020-05-27", "Virgin Islands", 78, 
  69, 6}, {"2020-05-27", "Virginia", 51, 40249, 1281}, 
 {"2020-05-27", "Washington", 53, 21825, 1106}, 
 {"2020-05-27", "West Virginia", 54, 1899, 74}, 
 {"2020-05-27", "Wisconsin", 55, 16565, 539}, {"2020-05-27", "Wyoming", 56, 
  860, 14}, {"2020-05-28", "Alabama", 1, 16530, 591}, 
 {"2020-05-28", "Alaska", 2, 430, 8}, {"2020-05-28", "Arizona", 4, 17763, 
  857}, {"2020-05-28", "Arkansas", 5, 6538, 125}, 
 {"2020-05-28", "California", 6, 104071, 4042}, 
 {"2020-05-28", "Colorado", 8, 25116, 1422}, {"2020-05-28", "Connecticut", 9, 
  41559, 3826}, {"2020-05-28", "Delaware", 10, 9171, 345}, 
 {"2020-05-28", "District of Columbia", 11, 8492, 453}, 
 {"2020-05-28", "Florida", 12, 53277, 2363}, {"2020-05-28", "Georgia", 13, 
  43363, 1942}, {"2020-05-28", "Guam", 66, 1141, 6}, 
 {"2020-05-28", "Hawaii", 15, 637, 17}, {"2020-05-28", "Idaho", 16, 2770, 
  82}, {"2020-05-28", "Illinois", 17, 116128, 5225}, 
 {"2020-05-28", "Indiana", 18, 33885, 2068}, {"2020-05-28", "Iowa", 19, 
  18672, 510}, {"2020-05-28", "Kansas", 20, 9512, 209}, 
 {"2020-05-28", "Kentucky", 21, 9510, 424}, {"2020-05-28", "Louisiana", 22, 
  38907, 2740}, {"2020-05-28", "Maine", 23, 2189, 84}, 
 {"2020-05-28", "Maryland", 24, 50334, 2428}, {"2020-05-28", "Massachusetts", 
  25, 94895, 6640}, {"2020-05-28", "Michigan", 26, 55944, 5372}, 
 {"2020-05-28", "Minnesota", 27, 22957, 977}, {"2020-05-28", "Mississippi", 
  28, 14372, 693}, {"2020-05-28", "Missouri", 29, 12815, 715}, 
 {"2020-05-28", "Montana", 30, 485, 17}, {"2020-05-28", "Nebraska", 31, 
  13261, 170}, {"2020-05-28", "Nevada", 32, 8247, 410}, 
 {"2020-05-28", "New Hampshire", 33, 4389, 232}, 
 {"2020-05-28", "New Jersey", 34, 157815, 11401}, 
 {"2020-05-28", "New Mexico", 35, 7364, 335}, {"2020-05-28", "New York", 36, 
  371559, 29438}, {"2020-05-28", "North Carolina", 37, 25616, 859}, 
 {"2020-05-28", "North Dakota", 38, 2484, 60}, 
 {"2020-05-28", "Northern Mariana Islands", 69, 22, 2}, 
 {"2020-05-28", "Ohio", 39, 33915, 2098}, {"2020-05-28", "Oklahoma", 40, 
  6270, 326}, {"2020-05-28", "Oregon", 41, 4086, 151}, 
 {"2020-05-28", "Pennsylvania", 42, 74312, 5397}, 
 {"2020-05-28", "Puerto Rico", 72, 3486, 131}, 
 {"2020-05-28", "Rhode Island", 44, 14494, 677}, 
 {"2020-05-28", "South Carolina", 45, 10788, 470}, 
 {"2020-05-28", "South Dakota", 46, 4793, 54}, 
 {"2020-05-28", "Tennessee", 47, 21763, 352}, {"2020-05-28", "Texas", 48, 
  60820, 1618}, {"2020-05-28", "Utah", 49, 8953, 106}, 
 {"2020-05-28", "Vermont", 50, 974, 55}, {"2020-05-28", "Virgin Islands", 78, 
  69, 6}, {"2020-05-28", "Virginia", 51, 41401, 1338}, 
 {"2020-05-28", "Washington", 53, 22091, 1116}, 
 {"2020-05-28", "West Virginia", 54, 1935, 74}, 
 {"2020-05-28", "Wisconsin", 55, 17211, 550}, {"2020-05-28", "Wyoming", 56, 
  876, 15}, {"2020-05-29", "Alabama", 1, 17031, 610}, 
 {"2020-05-29", "Alaska", 2, 436, 8}, {"2020-05-29", "Arizona", 4, 18465, 
  885}, {"2020-05-29", "Arkansas", 5, 6777, 132}, 
 {"2020-05-29", "California", 6, 107043, 4144}, 
 {"2020-05-29", "Colorado", 8, 25602, 1437}, {"2020-05-29", "Connecticut", 9, 
  41762, 3868}, {"2020-05-29", "Delaware", 10, 9236, 356}, 
 {"2020-05-29", "District of Columbia", 11, 8538, 460}, 
 {"2020-05-29", "Florida", 12, 54489, 2412}, {"2020-05-29", "Georgia", 13, 
  43888, 1953}, {"2020-05-29", "Guam", 66, 1141, 6}, 
 {"2020-05-29", "Hawaii", 15, 639, 17}, {"2020-05-29", "Idaho", 16, 2804, 
  82}, {"2020-05-29", "Illinois", 17, 117794, 5308}, 
 {"2020-05-29", "Indiana", 18, 34399, 2110}, {"2020-05-29", "Iowa", 19, 
  19019, 525}, {"2020-05-29", "Kansas", 20, 9826, 209}, 
 {"2020-05-29", "Kentucky", 21, 9688, 434}, {"2020-05-29", "Louisiana", 22, 
  38907, 2766}, {"2020-05-29", "Maine", 23, 2226, 85}, 
 {"2020-05-29", "Maryland", 24, 51631, 2466}, {"2020-05-29", "Massachusetts", 
  25, 95512, 6718}, {"2020-05-29", "Michigan", 26, 56589, 5406}, 
 {"2020-05-29", "Minnesota", 27, 23541, 1006}, 
 {"2020-05-29", "Mississippi", 28, 14790, 710}, 
 {"2020-05-29", "Missouri", 29, 12949, 740}, {"2020-05-29", "Montana", 30, 
  493, 17}, {"2020-05-29", "Nebraska", 31, 13654, 177}, 
 {"2020-05-29", "Nevada", 32, 8375, 415}, {"2020-05-29", "New Hampshire", 33, 
  4492, 238}, {"2020-05-29", "New Jersey", 34, 158844, 11531}, 
 {"2020-05-29", "New Mexico", 35, 7493, 344}, {"2020-05-29", "New York", 36, 
  373108, 29535}, {"2020-05-29", "North Carolina", 37, 26735, 888}, 
 {"2020-05-29", "North Dakota", 38, 2523, 62}, 
 {"2020-05-29", "Northern Mariana Islands", 69, 22, 2}, 
 {"2020-05-29", "Ohio", 39, 34566, 2131}, {"2020-05-29", "Oklahoma", 40, 
  6338, 329}, {"2020-05-29", "Oregon", 41, 4131, 151}, 
 {"2020-05-29", "Pennsylvania", 42, 75073, 5467}, 
 {"2020-05-29", "Puerto Rico", 72, 3647, 132}, 
 {"2020-05-29", "Rhode Island", 44, 14635, 693}, 
 {"2020-05-29", "South Carolina", 45, 11131, 483}, 
 {"2020-05-29", "South Dakota", 46, 4866, 59}, 
 {"2020-05-29", "Tennessee", 47, 22199, 356}, {"2020-05-29", "Texas", 48, 
  62073, 1645}, {"2020-05-29", "Utah", 49, 9282, 107}, 
 {"2020-05-29", "Vermont", 50, 975, 55}, {"2020-05-29", "Virgin Islands", 78, 
  69, 6}, {"2020-05-29", "Virginia", 51, 42533, 1358}, 
 {"2020-05-29", "Washington", 53, 22377, 1120}, 
 {"2020-05-29", "West Virginia", 54, 1972, 74}, 
 {"2020-05-29", "Wisconsin", 55, 17784, 569}, {"2020-05-29", "Wyoming", 56, 
  891, 15}, {"2020-05-30", "Alabama", 1, 17359, 618}, 
 {"2020-05-30", "Alaska", 2, 441, 8}, {"2020-05-30", "Arizona", 4, 19255, 
  903}, {"2020-05-30", "Arkansas", 5, 7013, 133}, 
 {"2020-05-30", "California", 6, 110100, 4214}, 
 {"2020-05-30", "Colorado", 8, 26084, 1443}, {"2020-05-30", "Connecticut", 9, 
  42022, 3912}, {"2020-05-30", "Delaware", 10, 9422, 361}, 
 {"2020-05-30", "District of Columbia", 11, 8717, 462}, 
 {"2020-05-30", "Florida", 12, 55416, 2446}, {"2020-05-30", "Georgia", 13, 
  44336, 1973}, {"2020-05-30", "Guam", 66, 1141, 6}, 
 {"2020-05-30", "Hawaii", 15, 641, 17}, {"2020-05-30", "Idaho", 16, 2840, 
  82}, {"2020-05-30", "Illinois", 17, 119290, 5368}, 
 {"2020-05-30", "Indiana", 18, 35064, 2125}, {"2020-05-30", "Iowa", 19, 
  19336, 531}, {"2020-05-30", "Kansas", 20, 9847, 209}, 
 {"2020-05-30", "Kentucky", 21, 9887, 441}, {"2020-05-30", "Louisiana", 22, 
  39682, 2785}, {"2020-05-30", "Maine", 23, 2282, 89}, 
 {"2020-05-30", "Maryland", 24, 52662, 2509}, {"2020-05-30", "Massachusetts", 
  25, 96301, 6768}, {"2020-05-30", "Michigan", 26, 56848, 5463}, 
 {"2020-05-30", "Minnesota", 27, 24200, 1036}, 
 {"2020-05-30", "Mississippi", 28, 15229, 723}, 
 {"2020-05-30", "Missouri", 29, 13118, 782}, {"2020-05-30", "Montana", 30, 
  505, 17}, {"2020-05-30", "Nebraska", 31, 13905, 177}, 
 {"2020-05-30", "Nevada", 32, 8519, 417}, {"2020-05-30", "New Hampshire", 33, 
  4545, 242}, {"2020-05-30", "New Jersey", 34, 159608, 11634}, 
 {"2020-05-30", "New Mexico", 35, 7624, 351}, {"2020-05-30", "New York", 36, 
  374471, 29612}, {"2020-05-30", "North Carolina", 37, 27761, 903}, 
 {"2020-05-30", "North Dakota", 38, 2557, 63}, 
 {"2020-05-30", "Northern Mariana Islands", 69, 22, 2}, 
 {"2020-05-30", "Ohio", 39, 35034, 2149}, {"2020-05-30", "Oklahoma", 40, 
  6418, 334}, {"2020-05-30", "Oregon", 41, 4185, 153}, 
 {"2020-05-30", "Pennsylvania", 42, 75789, 5537}, 
 {"2020-05-30", "Puerto Rico", 72, 3718, 133}, 
 {"2020-05-30", "Rhode Island", 44, 14819, 711}, 
 {"2020-05-30", "South Carolina", 45, 11394, 487}, 
 {"2020-05-30", "South Dakota", 46, 4960, 62}, 
 {"2020-05-30", "Tennessee", 47, 22676, 360}, {"2020-05-30", "Texas", 48, 
  63396, 1676}, {"2020-05-30", "Utah", 49, 9551, 112}, 
 {"2020-05-30", "Vermont", 50, 977, 55}, {"2020-05-30", "Virgin Islands", 78, 
  69, 6}, {"2020-05-30", "Virginia", 51, 43611, 1370}, 
 {"2020-05-30", "Washington", 53, 22618, 1126}, 
 {"2020-05-30", "West Virginia", 54, 1989, 75}, 
 {"2020-05-30", "Wisconsin", 55, 18249, 588}, {"2020-05-30", "Wyoming", 56, 
  898, 16}, {"2020-05-31", "Alabama", 1, 17952, 630}, 
 {"2020-05-31", "Alaska", 2, 469, 8}, {"2020-05-31", "Arizona", 4, 19936, 
  906}, {"2020-05-31", "Arkansas", 5, 7253, 133}, 
 {"2020-05-31", "California", 6, 113114, 4242}, 
 {"2020-05-31", "Colorado", 8, 26364, 1445}, {"2020-05-31", "Connecticut", 9, 
  42201, 3944}, {"2020-05-31", "Delaware", 10, 9498, 366}, 
 {"2020-05-31", "District of Columbia", 11, 8801, 466}, 
 {"2020-05-31", "Florida", 12, 56155, 2450}, {"2020-05-31", "Georgia", 13, 
  45051, 2019}, {"2020-05-31", "Guam", 66, 1144, 6}, 
 {"2020-05-31", "Hawaii", 15, 642, 17}, {"2020-05-31", "Idaho", 16, 2855, 
  82}, {"2020-05-31", "Illinois", 17, 120588, 5426}, 
 {"2020-05-31", "Indiana", 18, 35429, 2134}, {"2020-05-31", "Iowa", 19, 
  19621, 537}, {"2020-05-31", "Kansas", 20, 9878, 211}, 
 {"2020-05-31", "Kentucky", 21, 9937, 441}, {"2020-05-31", "Louisiana", 22, 
  40021, 2791}, {"2020-05-31", "Maine", 23, 2325, 89}, 
 {"2020-05-31", "Maryland", 24, 53456, 2532}, {"2020-05-31", "Massachusetts", 
  25, 96965, 6846}, {"2020-05-31", "Michigan", 26, 57355, 5491}, 
 {"2020-05-31", "Minnesota", 27, 24860, 1050}, 
 {"2020-05-31", "Mississippi", 28, 15501, 734}, 
 {"2020-05-31", "Missouri", 29, 13297, 784}, {"2020-05-31", "Montana", 30, 
  515, 17}, {"2020-05-31", "Nebraska", 31, 14101, 178}, 
 {"2020-05-31", "Nevada", 32, 8628, 419}, {"2020-05-31", "New Hampshire", 33, 
  4651, 245}, {"2020-05-31", "New Jersey", 34, 160445, 11698}, 
 {"2020-05-31", "New Mexico", 35, 7689, 356}, {"2020-05-31", "New York", 36, 
  375575, 29699}, {"2020-05-31", "North Carolina", 37, 28686, 911}, 
 {"2020-05-31", "North Dakota", 38, 2580, 64}, 
 {"2020-05-31", "Northern Mariana Islands", 69, 22, 2}, 
 {"2020-05-31", "Ohio", 39, 35513, 2155}, {"2020-05-31", "Oklahoma", 40, 
  6506, 334}, {"2020-05-31", "Oregon", 41, 4243, 153}, 
 {"2020-05-31", "Pennsylvania", 42, 76218, 5555}, 
 {"2020-05-31", "Puerto Rico", 72, 3776, 136}, 
 {"2020-05-31", "Rhode Island", 44, 14928, 718}, 
 {"2020-05-31", "South Carolina", 45, 11861, 494}, 
 {"2020-05-31", "South Dakota", 46, 4993, 62}, 
 {"2020-05-31", "Tennessee", 47, 22832, 360}, {"2020-05-31", "Texas", 48, 
  64974, 1683}, {"2020-05-31", "Utah", 49, 9829, 113}, 
 {"2020-05-31", "Vermont", 50, 981, 55}, {"2020-05-31", "Virgin Islands", 78, 
  69, 6}, {"2020-05-31", "Virginia", 51, 44607, 1375}, 
 {"2020-05-31", "Washington", 53, 22814, 1126}, 
 {"2020-05-31", "West Virginia", 54, 2010, 75}, 
 {"2020-05-31", "Wisconsin", 55, 18418, 594}, {"2020-05-31", "Wyoming", 56, 
  903, 16}, {"2020-06-01", "Alabama", 1, 18534, 646}, 
 {"2020-06-01", "Alaska", 2, 476, 8}, {"2020-06-01", "Arizona", 4, 20123, 
  918}, {"2020-06-01", "Arkansas", 5, 7443, 133}, 
 {"2020-06-01", "California", 6, 115643, 4287}, 
 {"2020-06-01", "Colorado", 8, 26563, 1458}, {"2020-06-01", "Connecticut", 9, 
  42740, 3964}, {"2020-06-01", "Delaware", 10, 9605, 368}, 
 {"2020-06-01", "District of Columbia", 11, 8857, 468}, 
 {"2020-06-01", "Florida", 12, 56822, 2459}, {"2020-06-01", "Georgia", 13, 
  45757, 2057}, {"2020-06-01", "Guam", 66, 1144, 6}, 
 {"2020-06-01", "Hawaii", 15, 642, 17}, {"2020-06-01", "Idaho", 16, 2908, 
  83}, {"2020-06-01", "Illinois", 17, 121666, 5458}, 
 {"2020-06-01", "Indiana", 18, 35684, 2142}, {"2020-06-01", "Iowa", 19, 
  19789, 558}, {"2020-06-01", "Kansas", 20, 10103, 217}, 
 {"2020-06-01", "Kentucky", 21, 10150, 445}, {"2020-06-01", "Louisiana", 22, 
  40452, 2801}, {"2020-06-01", "Maine", 23, 2349, 89}, 
 {"2020-06-01", "Maryland", 24, 54035, 2552}, {"2020-06-01", "Massachusetts", 
  25, 100805, 7035}, {"2020-06-01", "Michigan", 26, 58435, 5525}, 
 {"2020-06-01", "Minnesota", 27, 25218, 1060}, 
 {"2020-06-01", "Mississippi", 28, 15752, 739}, 
 {"2020-06-01", "Missouri", 29, 13523, 786}, {"2020-06-01", "Montana", 30, 
  519, 17}, {"2020-06-01", "Nebraska", 31, 14345, 183}, 
 {"2020-06-01", "Nevada", 32, 8701, 420}, {"2020-06-01", "New Hampshire", 33, 
  4685, 245}, {"2020-06-01", "New Jersey", 34, 160918, 11721}, 
 {"2020-06-01", "New Mexico", 35, 7800, 362}, {"2020-06-01", "New York", 36, 
  376520, 29766}, {"2020-06-01", "North Carolina", 37, 29368, 923}, 
 {"2020-06-01", "North Dakota", 38, 2628, 64}, 
 {"2020-06-01", "Northern Mariana Islands", 69, 22, 2}, 
 {"2020-06-01", "Ohio", 39, 35984, 2206}, {"2020-06-01", "Oklahoma", 40, 
  6573, 334}, {"2020-06-01", "Oregon", 41, 4302, 154}, 
 {"2020-06-01", "Pennsylvania", 42, 76734, 5574}, 
 {"2020-06-01", "Puerto Rico", 72, 3873, 136}, 
 {"2020-06-01", "Rhode Island", 44, 14991, 720}, 
 {"2020-06-01", "South Carolina", 45, 12148, 500}, 
 {"2020-06-01", "South Dakota", 46, 5034, 62}, 
 {"2020-06-01", "Tennessee", 47, 23242, 361}, {"2020-06-01", "Texas", 48, 
  66081, 1695}, {"2020-06-01", "Utah", 49, 10026, 113}, 
 {"2020-06-01", "Vermont", 50, 983, 55}, {"2020-06-01", "Virgin Islands", 78, 
  70, 6}, {"2020-06-01", "Virginia", 51, 45398, 1392}, 
 {"2020-06-01", "Washington", 53, 23272, 1133}, 
 {"2020-06-01", "West Virginia", 54, 2028, 76}, 
 {"2020-06-01", "Wisconsin", 55, 18556, 597}, {"2020-06-01", "Wyoming", 56, 
  910, 17}, {"2020-06-02", "Alabama", 1, 18771, 653}, 
 {"2020-06-02", "Alaska", 2, 497, 8}, {"2020-06-02", "Arizona", 4, 21250, 
  943}, {"2020-06-02", "Arkansas", 5, 7818, 136}, 
 {"2020-06-02", "California", 6, 118081, 4360}, 
 {"2020-06-02", "Colorado", 8, 26774, 1474}, {"2020-06-02", "Connecticut", 9, 
  42979, 3972}, {"2020-06-02", "Delaware", 10, 9685, 373}, 
 {"2020-06-02", "District of Columbia", 11, 8886, 470}, 
 {"2020-06-02", "Florida", 12, 57439, 2529}, {"2020-06-02", "Georgia", 13, 
  46063, 2070}, {"2020-06-02", "Guam", 66, 1146, 6}, 
 {"2020-06-02", "Hawaii", 15, 643, 17}, {"2020-06-02", "Idaho", 16, 2935, 
  83}, {"2020-06-02", "Illinois", 17, 123244, 5567}, 
 {"2020-06-02", "Indiana", 18, 36129, 2197}, {"2020-06-02", "Iowa", 19, 
  20017, 564}, {"2020-06-02", "Kansas", 20, 10143, 227}, 
 {"2020-06-02", "Kentucky", 21, 10287, 451}, {"2020-06-02", "Louisiana", 22, 
  40857, 2835}, {"2020-06-02", "Maine", 23, 2377, 94}, 
 {"2020-06-02", "Maryland", 24, 54831, 2597}, {"2020-06-02", "Massachusetts", 
  25, 101163, 7085}, {"2020-06-02", "Michigan", 26, 58680, 5562}, 
 {"2020-06-02", "Minnesota", 27, 25518, 1082}, 
 {"2020-06-02", "Mississippi", 28, 16020, 767}, 
 {"2020-06-02", "Missouri", 29, 13822, 797}, {"2020-06-02", "Montana", 30, 
  523, 17}, {"2020-06-02", "Nebraska", 31, 14611, 187}, 
 {"2020-06-02", "Nevada", 32, 8858, 420}, {"2020-06-02", "New Hampshire", 33, 
  4749, 256}, {"2020-06-02", "New Jersey", 34, 161545, 11770}, 
 {"2020-06-02", "New Mexico", 35, 8024, 367}, {"2020-06-02", "New York", 36, 
  377881, 29847}, {"2020-06-02", "North Carolina", 37, 30052, 950}, 
 {"2020-06-02", "North Dakota", 38, 2649, 68}, 
 {"2020-06-02", "Northern Mariana Islands", 69, 23, 2}, 
 {"2020-06-02", "Ohio", 39, 36350, 2258}, {"2020-06-02", "Oklahoma", 40, 
  6692, 339}, {"2020-06-02", "Oregon", 41, 4335, 157}, 
 {"2020-06-02", "Pennsylvania", 42, 77315, 5670}, 
 {"2020-06-02", "Puerto Rico", 72, 3935, 138}, 
 {"2020-06-02", "Rhode Island", 44, 15112, 732}, 
 {"2020-06-02", "South Carolina", 45, 12415, 501}, 
 {"2020-06-02", "South Dakota", 46, 5067, 62}, 
 {"2020-06-02", "Tennessee", 47, 24498, 378}, {"2020-06-02", "Texas", 48, 
  67966, 1732}, {"2020-06-02", "Utah", 49, 10237, 113}, 
 {"2020-06-02", "Vermont", 50, 988, 55}, {"2020-06-02", "Virgin Islands", 78, 
  70, 6}, {"2020-06-02", "Virginia", 51, 46239, 1407}, 
 {"2020-06-02", "Washington", 53, 23608, 1139}, 
 {"2020-06-02", "West Virginia", 54, 2056, 78}, 
 {"2020-06-02", "Wisconsin", 55, 18949, 610}, {"2020-06-02", "Wyoming", 56, 
  912, 17}, {"2020-06-03", "Alabama", 1, 18851, 653}, 
 {"2020-06-03", "Alaska", 2, 516, 8}, {"2020-06-03", "Arizona", 4, 22245, 
  983}, {"2020-06-03", "Arkansas", 5, 8067, 142}, 
 {"2020-06-03", "California", 6, 120407, 4422}, 
 {"2020-06-03", "Colorado", 8, 27046, 1494}, {"2020-06-03", "Connecticut", 9, 
  43091, 3989}, {"2020-06-03", "Delaware", 10, 9712, 375}, 
 {"2020-06-03", "District of Columbia", 11, 9016, 473}, 
 {"2020-06-03", "Florida", 12, 58756, 2565}, {"2020-06-03", "Georgia", 13, 
  46711, 2092}, {"2020-06-03", "Guam", 66, 1146, 6}, 
 {"2020-06-03", "Hawaii", 15, 643, 17}, {"2020-06-03", "Idaho", 16, 2990, 
  83}, {"2020-06-03", "Illinois", 17, 124279, 5665}, 
 {"2020-06-03", "Indiana", 18, 36609, 2207}, {"2020-06-03", "Iowa", 19, 
  20376, 574}, {"2020-06-03", "Kansas", 20, 10281, 227}, 
 {"2020-06-03", "Kentucky", 21, 10485, 458}, {"2020-06-03", "Louisiana", 22, 
  41244, 2870}, {"2020-06-03", "Maine", 23, 2418, 95}, 
 {"2020-06-03", "Maryland", 24, 55617, 2641}, {"2020-06-03", "Massachusetts", 
  25, 101592, 7152}, {"2020-06-03", "Michigan", 26, 58990, 5579}, 
 {"2020-06-03", "Minnesota", 27, 25881, 1097}, 
 {"2020-06-03", "Mississippi", 28, 16322, 782}, 
 {"2020-06-03", "Missouri", 29, 14020, 801}, {"2020-06-03", "Montana", 30, 
  525, 17}, {"2020-06-03", "Nebraska", 31, 14866, 189}, 
 {"2020-06-03", "Nevada", 32, 8950, 429}, {"2020-06-03", "New Hampshire", 33, 
  4795, 265}, {"2020-06-03", "New Jersey", 34, 162068, 11880}, 
 {"2020-06-03", "New Mexico", 35, 8140, 375}, {"2020-06-03", "New York", 36, 
  378924, 29918}, {"2020-06-03", "North Carolina", 37, 31013, 971}, 
 {"2020-06-03", "North Dakota", 38, 2682, 69}, 
 {"2020-06-03", "Northern Mariana Islands", 69, 24, 2}, 
 {"2020-06-03", "Ohio", 39, 36792, 2299}, {"2020-06-03", "Oklahoma", 40, 
  6805, 341}, {"2020-06-03", "Oregon", 41, 4399, 159}, 
 {"2020-06-03", "Pennsylvania", 42, 77871, 5742}, 
 {"2020-06-03", "Puerto Rico", 72, 4023, 140}, 
 {"2020-06-03", "Rhode Island", 44, 15219, 742}, 
 {"2020-06-03", "South Carolina", 45, 12651, 518}, 
 {"2020-06-03", "South Dakota", 46, 5162, 62}, 
 {"2020-06-03", "Tennessee", 47, 25024, 386}, {"2020-06-03", "Texas", 48, 
  69546, 1766}, {"2020-06-03", "Utah", 49, 10558, 117}, 
 {"2020-06-03", "Vermont", 50, 990, 55}, {"2020-06-03", "Virgin Islands", 78, 
  70, 6}, {"2020-06-03", "Virginia", 51, 46905, 1428}, 
 {"2020-06-03", "Washington", 53, 23776, 1145}, 
 {"2020-06-03", "West Virginia", 54, 2077, 78}, 
 {"2020-06-03", "Wisconsin", 55, 19614, 618}, {"2020-06-03", "Wyoming", 56, 
  915, 17}, {"2020-06-04", "Alabama", 1, 19072, 653}, 
 {"2020-06-04", "Alaska", 2, 542, 8}, {"2020-06-04", "Arizona", 4, 22818, 
  1000}, {"2020-06-04", "Arkansas", 5, 8425, 151}, 
 {"2020-06-04", "California", 6, 122917, 4484}, 
 {"2020-06-04", "Colorado", 8, 27346, 1512}, {"2020-06-04", "Connecticut", 9, 
  43239, 4007}, {"2020-06-04", "Delaware", 10, 9746, 386}, 
 {"2020-06-04", "District of Columbia", 11, 9120, 475}, 
 {"2020-06-04", "Florida", 12, 60175, 2606}, {"2020-06-04", "Georgia", 13, 
  47528, 2116}, {"2020-06-04", "Guam", 66, 1148, 6}, 
 {"2020-06-04", "Hawaii", 15, 644, 17}, {"2020-06-04", "Idaho", 16, 3054, 
  83}, {"2020-06-04", "Illinois", 17, 125149, 5772}, 
 {"2020-06-04", "Indiana", 18, 37005, 2231}, {"2020-06-04", "Iowa", 19, 
  20943, 590}, {"2020-06-04", "Kansas", 20, 10332, 230}, 
 {"2020-06-04", "Kentucky", 21, 10781, 469}, {"2020-06-04", "Louisiana", 22, 
  41673, 2883}, {"2020-06-04", "Maine", 23, 2446, 95}, 
 {"2020-06-04", "Maryland", 24, 56490, 2668}, {"2020-06-04", "Massachusetts", 
  25, 102063, 7201}, {"2020-06-04", "Michigan", 26, 59215, 5604}, 
 {"2020-06-04", "Minnesota", 27, 26284, 1126}, 
 {"2020-06-04", "Mississippi", 28, 16560, 794}, 
 {"2020-06-04", "Missouri", 29, 14286, 806}, {"2020-06-04", "Montana", 30, 
  537, 17}, {"2020-06-04", "Nebraska", 31, 15117, 193}, 
 {"2020-06-04", "Nevada", 32, 9118, 429}, {"2020-06-04", "New Hampshire", 33, 
  4876, 273}, {"2020-06-04", "New Jersey", 34, 162530, 11970}, 
 {"2020-06-04", "New Mexico", 35, 8353, 383}, {"2020-06-04", "New York", 36, 
  379977, 30011}, {"2020-06-04", "North Carolina", 37, 32276, 993}, 
 {"2020-06-04", "North Dakota", 38, 2709, 69}, 
 {"2020-06-04", "Northern Mariana Islands", 69, 26, 2}, 
 {"2020-06-04", "Ohio", 39, 37282, 2339}, {"2020-06-04", "Oklahoma", 40, 
  6907, 344}, {"2020-06-04", "Oregon", 41, 4474, 159}, 
 {"2020-06-04", "Pennsylvania", 42, 78428, 5862}, 
 {"2020-06-04", "Puerto Rico", 72, 4508, 140}, 
 {"2020-06-04", "Rhode Island", 44, 15325, 756}, 
 {"2020-06-04", "South Carolina", 45, 13005, 525}, 
 {"2020-06-04", "South Dakota", 46, 5247, 64}, 
 {"2020-06-04", "Tennessee", 47, 25374, 401}, {"2020-06-04", "Texas", 48, 
  71330, 1793}, {"2020-06-04", "Utah", 49, 10858, 117}, 
 {"2020-06-04", "Vermont", 50, 1026, 55}, {"2020-06-04", "Virgin Islands", 
  78, 71, 6}, {"2020-06-04", "Virginia", 51, 47856, 1445}, 
 {"2020-06-04", "Washington", 53, 23999, 1150}, 
 {"2020-06-04", "West Virginia", 54, 2102, 79}, 
 {"2020-06-04", "Wisconsin", 55, 20075, 627}, {"2020-06-04", "Wyoming", 56, 
  921, 17}, {"2020-06-05", "Alabama", 1, 19387, 676}, 
 {"2020-06-05", "Alaska", 2, 565, 8}, {"2020-06-05", "Arizona", 4, 24369, 
  1016}, {"2020-06-05", "Arkansas", 5, 8651, 152}, 
 {"2020-06-05", "California", 6, 126510, 4550}, 
 {"2020-06-05", "Colorado", 8, 27601, 1524}, {"2020-06-05", "Connecticut", 9, 
  43460, 4038}, {"2020-06-05", "Delaware", 10, 9773, 388}, 
 {"2020-06-05", "District of Columbia", 11, 9199, 479}, 
 {"2020-06-05", "Florida", 12, 61480, 2659}, {"2020-06-05", "Georgia", 13, 
  48280, 2143}, {"2020-06-05", "Guam", 66, 1148, 6}, 
 {"2020-06-05", "Hawaii", 15, 653, 17}, {"2020-06-05", "Idaho", 16, 3111, 
  83}, {"2020-06-05", "Illinois", 17, 126317, 5834}, 
 {"2020-06-05", "Indiana", 18, 37499, 2258}, {"2020-06-05", "Iowa", 19, 
  21332, 597}, {"2020-06-05", "Kansas", 20, 10493, 233}, 
 {"2020-06-05", "Kentucky", 21, 11051, 476}, {"2020-06-05", "Louisiana", 22, 
  42100, 2912}, {"2020-06-05", "Maine", 23, 2482, 98}, 
 {"2020-06-05", "Maryland", 24, 57407, 2702}, {"2020-06-05", "Massachusetts", 
  25, 102557, 7235}, {"2020-06-05", "Michigan", 26, 63744, 5854}, 
 {"2020-06-05", "Minnesota", 27, 26991, 1159}, 
 {"2020-06-05", "Mississippi", 28, 16769, 803}, 
 {"2020-06-05", "Missouri", 29, 14515, 816}, {"2020-06-05", "Montana", 30, 
  539, 18}, {"2020-06-05", "Nebraska", 31, 15379, 193}, 
 {"2020-06-05", "Nevada", 32, 9306, 436}, {"2020-06-05", "New Hampshire", 33, 
  4953, 278}, {"2020-06-05", "New Jersey", 34, 163336, 12049}, 
 {"2020-06-05", "New Mexico", 35, 8672, 387}, {"2020-06-05", "New York", 36, 
  381019, 30066}, {"2020-06-05", "North Carolina", 37, 33417, 1001}, 
 {"2020-06-05", "North Dakota", 38, 2748, 74}, 
 {"2020-06-05", "Northern Mariana Islands", 69, 26, 2}, 
 {"2020-06-05", "Ohio", 39, 37758, 2355}, {"2020-06-05", "Oklahoma", 40, 
  7004, 345}, {"2020-06-05", "Oregon", 41, 4580, 161}, 
 {"2020-06-05", "Pennsylvania", 42, 78908, 5952}, 
 {"2020-06-05", "Puerto Rico", 72, 4620, 141}, 
 {"2020-06-05", "Rhode Island", 44, 15441, 772}, 
 {"2020-06-05", "South Carolina", 45, 13453, 538}, 
 {"2020-06-05", "South Dakota", 46, 5277, 65}, 
 {"2020-06-05", "Tennessee", 47, 25799, 405}, {"2020-06-05", "Texas", 48, 
  73324, 1821}, {"2020-06-05", "Utah", 49, 11344, 120}, 
 {"2020-06-05", "Vermont", 50, 1027, 55}, {"2020-06-05", "Virgin Islands", 
  78, 71, 6}, {"2020-06-05", "Virginia", 51, 48532, 1453}, 
 {"2020-06-05", "Washington", 53, 24546, 1160}, 
 {"2020-06-05", "West Virginia", 54, 2119, 84}, 
 {"2020-06-05", "Wisconsin", 55, 20427, 634}, {"2020-06-05", "Wyoming", 56, 
  933, 17}, {"2020-06-06", "Alabama", 1, 20043, 689}, 
 {"2020-06-06", "Alaska", 2, 579, 8}, {"2020-06-06", "Arizona", 4, 25517, 
  1046}, {"2020-06-06", "Arkansas", 5, 9101, 154}, 
 {"2020-06-06", "California", 6, 129147, 4626}, 
 {"2020-06-06", "Colorado", 8, 27834, 1527}, {"2020-06-06", "Connecticut", 9, 
  43818, 4055}, {"2020-06-06", "Delaware", 10, 9845, 390}, 
 {"2020-06-06", "District of Columbia", 11, 9269, 483}, 
 {"2020-06-06", "Florida", 12, 62750, 2687}, {"2020-06-06", "Georgia", 13, 
  48943, 2147}, {"2020-06-06", "Guam", 66, 1148, 6}, 
 {"2020-06-06", "Hawaii", 15, 661, 17}, {"2020-06-06", "Idaho", 16, 3139, 
  83}, {"2020-06-06", "Illinois", 17, 127251, 5898}, 
 {"2020-06-06", "Indiana", 18, 37928, 2292}, {"2020-06-06", "Iowa", 19, 
  21527, 602}, {"2020-06-06", "Kansas", 20, 10517, 234}, 
 {"2020-06-06", "Kentucky", 21, 11359, 480}, {"2020-06-06", "Louisiana", 22, 
  42597, 2925}, {"2020-06-06", "Maine", 23, 2524, 98}, 
 {"2020-06-06", "Maryland", 24, 58099, 2740}, {"2020-06-06", "Massachusetts", 
  25, 103132, 7289}, {"2020-06-06", "Michigan", 26, 64196, 5894}, 
 {"2020-06-06", "Minnesota", 27, 27512, 1181}, 
 {"2020-06-06", "Mississippi", 28, 17034, 811}, 
 {"2020-06-06", "Missouri", 29, 14659, 823}, {"2020-06-06", "Montana", 30, 
  540, 18}, {"2020-06-06", "Nebraska", 31, 15543, 196}, 
 {"2020-06-06", "Nevada", 32, 9494, 437}, {"2020-06-06", "New Hampshire", 33, 
  5019, 283}, {"2020-06-06", "New Jersey", 34, 163893, 12106}, 
 {"2020-06-06", "New Mexico", 35, 8800, 392}, {"2020-06-06", "New York", 36, 
  382102, 30123}, {"2020-06-06", "North Carolina", 37, 34809, 1020}, 
 {"2020-06-06", "North Dakota", 38, 2819, 75}, 
 {"2020-06-06", "Northern Mariana Islands", 69, 26, 2}, 
 {"2020-06-06", "Ohio", 39, 38111, 2370}, {"2020-06-06", "Oklahoma", 40, 
  7060, 347}, {"2020-06-06", "Oregon", 41, 4672, 163}, 
 {"2020-06-06", "Pennsylvania", 42, 79507, 5986}, 
 {"2020-06-06", "Puerto Rico", 72, 4915, 142}, 
 {"2020-06-06", "Rhode Island", 44, 15441, 772}, 
 {"2020-06-06", "South Carolina", 45, 13916, 545}, 
 {"2020-06-06", "South Dakota", 46, 5367, 65}, 
 {"2020-06-06", "Tennessee", 47, 26359, 413}, {"2020-06-06", "Texas", 48, 
  75077, 1840}, {"2020-06-06", "Utah", 49, 11866, 121}, 
 {"2020-06-06", "Vermont", 50, 1046, 55}, {"2020-06-06", "Virgin Islands", 
  78, 71, 6}, {"2020-06-06", "Virginia", 51, 49397, 1460}, 
 {"2020-06-06", "Washington", 53, 24767, 1163}, 
 {"2020-06-06", "West Virginia", 54, 2136, 84}, 
 {"2020-06-06", "Wisconsin", 55, 20701, 646}, {"2020-06-06", "Wyoming", 56, 
  939, 17}, {"2020-06-07", "Alabama", 1, 20500, 692}, 
 {"2020-06-07", "Alaska", 2, 588, 8}, {"2020-06-07", "Arizona", 4, 26924, 
  1048}, {"2020-06-07", "Arkansas", 5, 9426, 154}, 
 {"2020-06-07", "California", 6, 131997, 4653}, 
 {"2020-06-07", "Colorado", 8, 27987, 1527}, {"2020-06-07", "Connecticut", 9, 
  43968, 4071}, {"2020-06-07", "Delaware", 10, 9942, 398}, 
 {"2020-06-07", "District of Columbia", 11, 9332, 489}, 
 {"2020-06-07", "Florida", 12, 63930, 2699}, {"2020-06-07", "Georgia", 13, 
  49371, 2148}, {"2020-06-07", "Guam", 66, 1148, 6}, 
 {"2020-06-07", "Hawaii", 15, 663, 17}, {"2020-06-07", "Idaho", 16, 3153, 
  83}, {"2020-06-07", "Illinois", 17, 128070, 5939}, 
 {"2020-06-07", "Indiana", 18, 38328, 2303}, {"2020-06-07", "Iowa", 19, 
  21794, 606}, {"2020-06-07", "Kansas", 20, 10549, 234}, 
 {"2020-06-07", "Kentucky", 21, 11393, 481}, {"2020-06-07", "Louisiana", 22, 
  42927, 2936}, {"2020-06-07", "Maine", 23, 2570, 99}, 
 {"2020-06-07", "Maryland", 24, 58593, 2749}, {"2020-06-07", "Massachusetts", 
  25, 103436, 7316}, {"2020-06-07", "Michigan", 26, 64615, 5898}, 
 {"2020-06-07", "Minnesota", 27, 27897, 1197}, 
 {"2020-06-07", "Mississippi", 28, 17270, 817}, 
 {"2020-06-07", "Missouri", 29, 14985, 823}, {"2020-06-07", "Montana", 30, 
  545, 18}, {"2020-06-07", "Nebraska", 31, 15634, 196}, 
 {"2020-06-07", "Nevada", 32, 9673, 438}, {"2020-06-07", "New Hampshire", 33, 
  5043, 286}, {"2020-06-07", "New Jersey", 34, 164164, 12176}, 
 {"2020-06-07", "New Mexico", 35, 8940, 396}, {"2020-06-07", "New York", 36, 
  382879, 30183}, {"2020-06-07", "North Carolina", 37, 35663, 1024}, 
 {"2020-06-07", "North Dakota", 38, 2864, 75}, 
 {"2020-06-07", "Northern Mariana Islands", 69, 27, 2}, 
 {"2020-06-07", "Ohio", 39, 38476, 2377}, {"2020-06-07", "Oklahoma", 40, 
  7151, 348}, {"2020-06-07", "Oregon", 41, 4809, 164}, 
 {"2020-06-07", "Pennsylvania", 42, 80001, 5997}, 
 {"2020-06-07", "Puerto Rico", 72, 4985, 142}, 
 {"2020-06-07", "Rhode Island", 44, 15441, 772}, 
 {"2020-06-07", "South Carolina", 45, 14286, 546}, 
 {"2020-06-07", "South Dakota", 46, 5438, 65}, 
 {"2020-06-07", "Tennessee", 47, 26811, 414}, {"2020-06-07", "Texas", 48, 
  75948, 1846}, {"2020-06-07", "Utah", 49, 12084, 121}, 
 {"2020-06-07", "Vermont", 50, 1063, 55}, {"2020-06-07", "Virgin Islands", 
  78, 71, 6}, {"2020-06-07", "Virginia", 51, 50681, 1472}, 
 {"2020-06-07", "Washington", 53, 25064, 1163}, 
 {"2020-06-07", "West Virginia", 54, 2144, 84}, 
 {"2020-06-07", "Wisconsin", 55, 20950, 648}, {"2020-06-07", "Wyoming", 56, 
  947, 17}, {"2020-06-08", "Alabama", 1, 20925, 718}, 
 {"2020-06-08", "Alaska", 2, 607, 8}, {"2020-06-08", "Arizona", 4, 27761, 
  1052}, {"2020-06-08", "Arkansas", 5, 9740, 155}, 
 {"2020-06-08", "California", 6, 134287, 4679}, 
 {"2020-06-08", "Colorado", 8, 28169, 1543}, {"2020-06-08", "Connecticut", 9, 
  44092, 4084}, {"2020-06-08", "Delaware", 10, 9972, 398}, 
 {"2020-06-08", "District of Columbia", 11, 9389, 491}, 
 {"2020-06-08", "Florida", 12, 64896, 2711}, {"2020-06-08", "Georgia", 13, 
  49995, 2176}, {"2020-06-08", "Guam", 66, 1149, 6}, 
 {"2020-06-08", "Hawaii", 15, 664, 17}, {"2020-06-08", "Idaho", 16, 3197, 
  83}, {"2020-06-08", "Illinois", 17, 129543, 6142}, 
 {"2020-06-08", "Indiana", 18, 38553, 2316}, {"2020-06-08", "Iowa", 19, 
  22111, 623}, {"2020-06-08", "Kansas", 20, 10724, 237}, 
 {"2020-06-08", "Kentucky", 21, 11701, 487}, {"2020-06-08", "Louisiana", 22, 
  43163, 2944}, {"2020-06-08", "Maine", 23, 2588, 99}, 
 {"2020-06-08", "Maryland", 24, 59024, 2776}, {"2020-06-08", "Massachusetts", 
  25, 103626, 7353}, {"2020-06-08", "Michigan", 26, 64911, 5916}, 
 {"2020-06-08", "Minnesota", 27, 28235, 1208}, 
 {"2020-06-08", "Mississippi", 28, 17768, 837}, 
 {"2020-06-08", "Missouri", 29, 15159, 832}, {"2020-06-08", "Montana", 30, 
  548, 18}, {"2020-06-08", "Nebraska", 31, 15752, 196}, 
 {"2020-06-08", "Nevada", 32, 9815, 442}, {"2020-06-08", "New Hampshire", 33, 
  5079, 286}, {"2020-06-08", "New Jersey", 34, 164497, 12214}, 
 {"2020-06-08", "New Mexico", 35, 9062, 400}, {"2020-06-08", "New York", 36, 
  383591, 30239}, {"2020-06-08", "North Carolina", 37, 36581, 1041}, 
 {"2020-06-08", "North Dakota", 38, 2883, 75}, 
 {"2020-06-08", "Northern Mariana Islands", 69, 28, 2}, 
 {"2020-06-08", "Ohio", 39, 38837, 2404}, {"2020-06-08", "Oklahoma", 40, 
  7206, 348}, {"2020-06-08", "Oregon", 41, 4925, 164}, 
 {"2020-06-08", "Pennsylvania", 42, 80432, 6007}, 
 {"2020-06-08", "Puerto Rico", 72, 5046, 142}, 
 {"2020-06-08", "Rhode Island", 44, 15642, 799}, 
 {"2020-06-08", "South Carolina", 45, 14800, 557}, 
 {"2020-06-08", "South Dakota", 46, 5471, 65}, 
 {"2020-06-08", "Tennessee", 47, 27217, 417}, {"2020-06-08", "Texas", 48, 
  77326, 1856}, {"2020-06-08", "Utah", 49, 12378, 124}, 
 {"2020-06-08", "Vermont", 50, 1075, 55}, {"2020-06-08", "Virgin Islands", 
  78, 71, 6}, {"2020-06-08", "Virginia", 51, 51251, 1477}, 
 {"2020-06-08", "Washington", 53, 25593, 1168}, 
 {"2020-06-08", "West Virginia", 54, 2161, 84}, 
 {"2020-06-08", "Wisconsin", 55, 21161, 650}, {"2020-06-08", "Wyoming", 56, 
  960, 17}, {"2020-06-09", "Alabama", 1, 21422, 729}, 
 {"2020-06-09", "Alaska", 2, 620, 9}, {"2020-06-09", "Arizona", 4, 28396, 
  1074}, {"2020-06-09", "Arkansas", 5, 10080, 161}, 
 {"2020-06-09", "California", 6, 137230, 4775}, 
 {"2020-06-09", "Colorado", 8, 28333, 1553}, {"2020-06-09", "Connecticut", 9, 
  44179, 4097}, {"2020-06-09", "Delaware", 10, 10020, 410}, 
 {"2020-06-09", "District of Columbia", 11, 9474, 495}, 
 {"2020-06-09", "Florida", 12, 65992, 2764}, {"2020-06-09", "Georgia", 13, 
  50769, 2250}, {"2020-06-09", "Guam", 66, 1149, 6}, 
 {"2020-06-09", "Hawaii", 15, 670, 17}, {"2020-06-09", "Idaho", 16, 3226, 
  85}, {"2020-06-09", "Illinois", 17, 130321, 6237}, 
 {"2020-06-09", "Indiana", 18, 38985, 2339}, {"2020-06-09", "Iowa", 19, 
  22271, 629}, {"2020-06-09", "Kansas", 20, 10786, 238}, 
 {"2020-06-09", "Kentucky", 21, 11891, 494}, {"2020-06-09", "Louisiana", 22, 
  43725, 2957}, {"2020-06-09", "Maine", 23, 2606, 100}, 
 {"2020-06-09", "Maryland", 24, 59543, 2811}, {"2020-06-09", "Massachusetts", 
  25, 103889, 7408}, {"2020-06-09", "Michigan", 26, 65190, 5946}, 
 {"2020-06-09", "Minnesota", 27, 28534, 1228}, 
 {"2020-06-09", "Mississippi", 28, 18109, 847}, 
 {"2020-06-09", "Missouri", 29, 15396, 854}, {"2020-06-09", "Montana", 30, 
  554, 18}, {"2020-06-09", "Nebraska", 31, 15888, 199}, 
 {"2020-06-09", "Nevada", 32, 10046, 445}, {"2020-06-09", "New Hampshire", 
  33, 5132, 294}, {"2020-06-09", "New Jersey", 34, 164796, 12303}, 
 {"2020-06-09", "New Mexico", 35, 9105, 404}, {"2020-06-09", "New York", 36, 
  384281, 30309}, {"2020-06-09", "North Carolina", 37, 37393, 1069}, 
 {"2020-06-09", "North Dakota", 38, 2904, 75}, 
 {"2020-06-09", "Northern Mariana Islands", 69, 30, 2}, 
 {"2020-06-09", "Ohio", 39, 39162, 2421}, {"2020-06-09", "Oklahoma", 40, 
  7364, 353}, {"2020-06-09", "Oregon", 41, 5022, 169}, 
 {"2020-06-09", "Pennsylvania", 42, 80964, 6070}, 
 {"2020-06-09", "Puerto Rico", 72, 5185, 142}, 
 {"2020-06-09", "Rhode Island", 44, 15691, 808}, 
 {"2020-06-09", "South Carolina", 45, 15228, 568}, 
 {"2020-06-09", "South Dakota", 46, 5523, 68}, 
 {"2020-06-09", "Tennessee", 47, 27865, 430}, {"2020-06-09", "Texas", 48, 
  79271, 1886}, {"2020-06-09", "Utah", 49, 12639, 127}, 
 {"2020-06-09", "Vermont", 50, 1084, 55}, {"2020-06-09", "Virgin Islands", 
  78, 71, 6}, {"2020-06-09", "Virginia", 51, 51738, 1496}, 
 {"2020-06-09", "Washington", 53, 25796, 1181}, 
 {"2020-06-09", "West Virginia", 54, 2179, 84}, 
 {"2020-06-09", "Wisconsin", 55, 21435, 662}, {"2020-06-09", "Wyoming", 56, 
  970, 17}, {"2020-06-10", "Alabama", 1, 21989, 744}, 
 {"2020-06-10", "Alaska", 2, 642, 9}, {"2020-06-10", "Arizona", 4, 29981, 
  1100}, {"2020-06-10", "Arkansas", 5, 10368, 165}, 
 {"2020-06-10", "California", 6, 140123, 4869}, 
 {"2020-06-10", "Colorado", 8, 28484, 1573}, {"2020-06-10", "Connecticut", 9, 
  44347, 4120}, {"2020-06-10", "Delaware", 10, 10056, 413}, 
 {"2020-06-10", "District of Columbia", 11, 9537, 499}, 
 {"2020-06-10", "Florida", 12, 67363, 2800}, {"2020-06-10", "Georgia", 13, 
  51465, 2292}, {"2020-06-10", "Guam", 66, 1149, 6}, 
 {"2020-06-10", "Hawaii", 15, 673, 17}, {"2020-06-10", "Idaho", 16, 3262, 
  85}, {"2020-06-10", "Illinois", 17, 130889, 6302}, 
 {"2020-06-10", "Indiana", 18, 39297, 2355}, {"2020-06-10", "Iowa", 19, 
  22733, 638}, {"2020-06-10", "Kansas", 20, 10931, 241}, 
 {"2020-06-10", "Kentucky", 21, 12029, 498}, {"2020-06-10", "Louisiana", 22, 
  44143, 2968}, {"2020-06-10", "Maine", 23, 2637, 100}, 
 {"2020-06-10", "Maryland", 24, 60114, 2844}, {"2020-06-10", "Massachusetts", 
  25, 104156, 7454}, {"2020-06-10", "Michigan", 26, 65377, 5958}, 
 {"2020-06-10", "Minnesota", 27, 28900, 1267}, 
 {"2020-06-10", "Mississippi", 28, 18483, 868}, 
 {"2020-06-10", "Missouri", 29, 15662, 861}, {"2020-06-10", "Montana", 30, 
  561, 18}, {"2020-06-10", "Nebraska", 31, 16025, 209}, 
 {"2020-06-10", "Nevada", 32, 10216, 449}, {"2020-06-10", "New Hampshire", 
  33, 5178, 301}, {"2020-06-10", "New Jersey", 34, 165346, 12377}, 
 {"2020-06-10", "New Mexico", 35, 9250, 410}, {"2020-06-10", "New York", 36, 
  384945, 30376}, {"2020-06-10", "North Carolina", 37, 38305, 1096}, 
 {"2020-06-10", "North Dakota", 38, 2944, 76}, 
 {"2020-06-10", "Northern Mariana Islands", 69, 30, 2}, 
 {"2020-06-10", "Ohio", 39, 39575, 2457}, {"2020-06-10", "Oklahoma", 40, 
  7480, 355}, {"2020-06-10", "Oregon", 41, 5097, 169}, 
 {"2020-06-10", "Pennsylvania", 42, 81410, 6143}, 
 {"2020-06-10", "Puerto Rico", 72, 5329, 143}, 
 {"2020-06-10", "Rhode Island", 44, 15756, 812}, 
 {"2020-06-10", "South Carolina", 45, 15759, 575}, 
 {"2020-06-10", "South Dakota", 46, 5604, 69}, 
 {"2020-06-10", "Tennessee", 47, 28379, 436}, {"2020-06-10", "Texas", 48, 
  81771, 1916}, {"2020-06-10", "Utah", 49, 12982, 128}, 
 {"2020-06-10", "Vermont", 50, 1095, 55}, {"2020-06-10", "Virgin Islands", 
  78, 72, 6}, {"2020-06-10", "Virginia", 51, 52177, 1514}, 
 {"2020-06-10", "Washington", 53, 25940, 1183}, 
 {"2020-06-10", "West Virginia", 54, 2193, 85}, 
 {"2020-06-10", "Wisconsin", 55, 21772, 673}, {"2020-06-10", "Wyoming", 56, 
  980, 18}, {"2020-06-11", "Alabama", 1, 22845, 755}, 
 {"2020-06-11", "Alaska", 2, 666, 9}, {"2020-06-11", "Arizona", 4, 31525, 
  1130}, {"2020-06-11", "Arkansas", 5, 10816, 171}, 
 {"2020-06-11", "California", 6, 143693, 4941}, 
 {"2020-06-11", "Colorado", 8, 28632, 1583}, {"2020-06-11", "Connecticut", 9, 
  44461, 4146}, {"2020-06-11", "Delaware", 10, 10106, 414}, 
 {"2020-06-11", "District of Columbia", 11, 9589, 502}, 
 {"2020-06-11", "Florida", 12, 69061, 2847}, {"2020-06-11", "Georgia", 13, 
  52332, 2337}, {"2020-06-11", "Guam", 66, 1152, 6}, 
 {"2020-06-11", "Hawaii", 15, 680, 17}, {"2020-06-11", "Idaho", 16, 3303, 
  86}, {"2020-06-11", "Illinois", 17, 131731, 6388}, 
 {"2020-06-11", "Indiana", 18, 39714, 2380}, {"2020-06-11", "Iowa", 19, 
  23103, 641}, {"2020-06-11", "Kansas", 20, 10984, 242}, 
 {"2020-06-11", "Kentucky", 21, 12128, 513}, {"2020-06-11", "Louisiana", 22, 
  44585, 2987}, {"2020-06-11", "Maine", 23, 2667, 100}, 
 {"2020-06-11", "Maryland", 24, 60823, 2875}, {"2020-06-11", "Massachusetts", 
  25, 104667, 7492}, {"2020-06-11", "Michigan", 26, 65627, 5985}, 
 {"2020-06-11", "Minnesota", 27, 29347, 1280}, 
 {"2020-06-11", "Mississippi", 28, 18483, 868}, 
 {"2020-06-11", "Missouri", 29, 15924, 873}, {"2020-06-11", "Montana", 30, 
  563, 18}, {"2020-06-11", "Nebraska", 31, 16315, 217}, 
 {"2020-06-11", "Nevada", 32, 10464, 460}, {"2020-06-11", "New Hampshire", 
  33, 5209, 308}, {"2020-06-11", "New Jersey", 34, 165816, 12443}, 
 {"2020-06-11", "New Mexico", 35, 9368, 421}, {"2020-06-11", "New York", 36, 
  385669, 30431}, {"2020-06-11", "North Carolina", 37, 39735, 1114}, 
 {"2020-06-11", "North Dakota", 38, 2983, 77}, 
 {"2020-06-11", "Northern Mariana Islands", 69, 30, 2}, 
 {"2020-06-11", "Ohio", 39, 40004, 2490}, {"2020-06-11", "Oklahoma", 40, 
  7626, 357}, {"2020-06-11", "Oregon", 41, 5248, 171}, 
 {"2020-06-11", "Pennsylvania", 42, 81944, 6187}, 
 {"2020-06-11", "Puerto Rico", 72, 5352, 144}, 
 {"2020-06-11", "Rhode Island", 44, 15862, 823}, 
 {"2020-06-11", "South Carolina", 45, 16441, 588}, 
 {"2020-06-11", "South Dakota", 46, 5665, 73}, 
 {"2020-06-11", "Tennessee", 47, 28766, 441}, {"2020-06-11", "Texas", 48, 
  83772, 1942}, {"2020-06-11", "Utah", 49, 13366, 131}, 
 {"2020-06-11", "Vermont", 50, 1110, 55}, {"2020-06-11", "Virgin Islands", 
  78, 72, 6}, {"2020-06-11", "Virginia", 51, 52647, 1520}, 
 {"2020-06-11", "Washington", 53, 26172, 1198}, 
 {"2020-06-11", "West Virginia", 54, 2217, 86}, 
 {"2020-06-11", "Wisconsin", 55, 22049, 685}, {"2020-06-11", "Wyoming", 56, 
  1009, 18}, {"2020-06-12", "Alabama", 1, 23710, 769}, 
 {"2020-06-12", "Alaska", 2, 688, 10}, {"2020-06-12", "Arizona", 4, 33167, 
  1157}, {"2020-06-12", "Arkansas", 5, 11547, 176}, 
 {"2020-06-12", "California", 6, 147269, 4986}, 
 {"2020-06-12", "Colorado", 8, 28807, 1595}, {"2020-06-12", "Connecticut", 9, 
  44689, 4159}, {"2020-06-12", "Delaware", 10, 10173, 414}, 
 {"2020-06-12", "District of Columbia", 11, 9654, 506}, 
 {"2020-06-12", "Florida", 12, 70963, 2876}, {"2020-06-12", "Georgia", 13, 
  53201, 2384}, {"2020-06-12", "Guam", 66, 1153, 6}, 
 {"2020-06-12", "Hawaii", 15, 694, 17}, {"2020-06-12", "Idaho", 16, 3354, 
  87}, {"2020-06-12", "Illinois", 17, 132489, 6469}, 
 {"2020-06-12", "Indiana", 18, 40114, 2396}, {"2020-06-12", "Iowa", 19, 
  23455, 650}, {"2020-06-12", "Kansas", 20, 11152, 243}, 
 {"2020-06-12", "Kentucky", 21, 12352, 525}, {"2020-06-12", "Louisiana", 22, 
  45108, 2996}, {"2020-06-12", "Maine", 23, 2721, 100}, 
 {"2020-06-12", "Maryland", 24, 61262, 2900}, {"2020-06-12", "Massachusetts", 
  25, 105059, 7538}, {"2020-06-12", "Michigan", 26, 65881, 5994}, 
 {"2020-06-12", "Minnesota", 27, 29826, 1305}, 
 {"2020-06-12", "Mississippi", 28, 19091, 881}, 
 {"2020-06-12", "Missouri", 29, 16111, 884}, {"2020-06-12", "Montana", 30, 
  573, 18}, {"2020-06-12", "Nebraska", 31, 16513, 221}, 
 {"2020-06-12", "Nevada", 32, 10704, 462}, {"2020-06-12", "New Hampshire", 
  33, 5251, 315}, {"2020-06-12", "New Jersey", 34, 166164, 12489}, 
 {"2020-06-12", "New Mexico", 35, 9526, 426}, {"2020-06-12", "New York", 36, 
  386490, 30511}, {"2020-06-12", "North Carolina", 37, 41467, 1128}, 
 {"2020-06-12", "North Dakota", 38, 3019, 77}, 
 {"2020-06-12", "Northern Mariana Islands", 69, 30, 2}, 
 {"2020-06-12", "Ohio", 39, 40424, 2508}, {"2020-06-12", "Oklahoma", 40, 
  7848, 359}, {"2020-06-12", "Oregon", 41, 5387, 173}, 
 {"2020-06-12", "Pennsylvania", 42, 82578, 6229}, 
 {"2020-06-12", "Puerto Rico", 72, 5536, 146}, 
 {"2020-06-12", "Rhode Island", 44, 15947, 833}, 
 {"2020-06-12", "South Carolina", 45, 17170, 593}, 
 {"2020-06-12", "South Dakota", 46, 5742, 74}, 
 {"2020-06-12", "Tennessee", 47, 29218, 461}, {"2020-06-12", "Texas", 48, 
  86031, 1965}, {"2020-06-12", "Utah", 49, 13681, 139}, 
 {"2020-06-12", "Vermont", 50, 1119, 55}, {"2020-06-12", "Virgin Islands", 
  78, 72, 6}, {"2020-06-12", "Virginia", 51, 53211, 1534}, 
 {"2020-06-12", "Washington", 53, 26576, 1207}, 
 {"2020-06-12", "West Virginia", 54, 2249, 88}, 
 {"2020-06-12", "Wisconsin", 55, 22345, 692}, {"2020-06-12", "Wyoming", 56, 
  1027, 18}, {"2020-06-13", "Alabama", 1, 24601, 773}, 
 {"2020-06-13", "Alaska", 2, 722, 10}, {"2020-06-13", "Arizona", 4, 34773, 
  1190}, {"2020-06-13", "Arkansas", 5, 12095, 177}, 
 {"2020-06-13", "California", 6, 150418, 5059}, 
 {"2020-06-13", "Colorado", 8, 29002, 1598}, {"2020-06-13", "Connecticut", 9, 
  44994, 4186}, {"2020-06-13", "Delaware", 10, 10229, 419}, 
 {"2020-06-13", "District of Columbia", 11, 9709, 511}, 
 {"2020-06-13", "Florida", 12, 73544, 2924}, {"2020-06-13", "Georgia", 13, 
  54178, 2411}, {"2020-06-13", "Guam", 66, 1154, 6}, 
 {"2020-06-13", "Hawaii", 15, 711, 17}, {"2020-06-13", "Idaho", 16, 3399, 
  87}, {"2020-06-13", "Illinois", 17, 133117, 6491}, 
 {"2020-06-13", "Indiana", 18, 40535, 2413}, {"2020-06-13", "Iowa", 19, 
  23792, 651}, {"2020-06-13", "Kansas", 20, 11195, 244}, 
 {"2020-06-13", "Kentucky", 21, 12605, 527}, {"2020-06-13", "Louisiana", 22, 
  46396, 3004}, {"2020-06-13", "Maine", 23, 2757, 100}, 
 {"2020-06-13", "Maryland", 24, 61935, 2926}, {"2020-06-13", "Massachusetts", 
  25, 105395, 7576}, {"2020-06-13", "Michigan", 26, 66024, 6017}, 
 {"2020-06-13", "Minnesota", 27, 30203, 1314}, 
 {"2020-06-13", "Mississippi", 28, 19348, 889}, 
 {"2020-06-13", "Missouri", 29, 16327, 890}, {"2020-06-13", "Montana", 30, 
  588, 18}, {"2020-06-13", "Nebraska", 31, 16634, 221}, 
 {"2020-06-13", "Nevada", 32, 10992, 463}, {"2020-06-13", "New Hampshire", 
  33, 5299, 318}, {"2020-06-13", "New Jersey", 34, 166605, 12589}, 
 {"2020-06-13", "New Mexico", 35, 9621, 431}, {"2020-06-13", "New York", 36, 
  387402, 30565}, {"2020-06-13", "North Carolina", 37, 42911, 1135}, 
 {"2020-06-13", "North Dakota", 38, 3061, 77}, 
 {"2020-06-13", "Northern Mariana Islands", 69, 30, 2}, 
 {"2020-06-13", "Ohio", 39, 40848, 2554}, {"2020-06-13", "Oklahoma", 40, 
  8073, 359}, {"2020-06-13", "Oregon", 41, 5543, 175}, 
 {"2020-06-13", "Pennsylvania", 42, 82988, 6264}, 
 {"2020-06-13", "Puerto Rico", 72, 5690, 146}, 
 {"2020-06-13", "Rhode Island", 44, 15947, 833}, 
 {"2020-06-13", "South Carolina", 45, 17955, 599}, 
 {"2020-06-13", "South Dakota", 46, 5833, 75}, 
 {"2020-06-13", "Tennessee", 47, 29616, 465}, {"2020-06-13", "Texas", 48, 
  88120, 1989}, {"2020-06-13", "Utah", 49, 14061, 139}, 
 {"2020-06-13", "Vermont", 50, 1125, 55}, {"2020-06-13", "Virgin Islands", 
  78, 72, 6}, {"2020-06-13", "Virginia", 51, 53869, 1541}, 
 {"2020-06-13", "Washington", 53, 26920, 1216}, 
 {"2020-06-13", "West Virginia", 54, 2274, 88}, 
 {"2020-06-13", "Wisconsin", 55, 22638, 694}, {"2020-06-13", "Wyoming", 56, 
  1050, 18}, {"2020-06-14", "Alabama", 1, 25615, 773}, 
 {"2020-06-14", "Alaska", 2, 734, 10}, {"2020-06-14", "Arizona", 4, 35953, 
  1194}, {"2020-06-14", "Arkansas", 5, 12501, 179}, 
 {"2020-06-14", "California", 6, 152937, 5089}, 
 {"2020-06-14", "Colorado", 8, 29115, 1599}, {"2020-06-14", "Connecticut", 9, 
  45088, 4201}, {"2020-06-14", "Delaware", 10, 10264, 422}, 
 {"2020-06-14", "District of Columbia", 11, 9767, 515}, 
 {"2020-06-14", "Florida", 12, 75560, 2930}, {"2020-06-14", "Georgia", 13, 
  54874, 2416}, {"2020-06-14", "Guam", 66, 1154, 6}, 
 {"2020-06-14", "Hawaii", 15, 716, 17}, {"2020-06-14", "Idaho", 16, 3413, 
  88}, {"2020-06-14", "Illinois", 17, 133719, 6512}, 
 {"2020-06-14", "Indiana", 18, 40901, 2422}, {"2020-06-14", "Iowa", 19, 
  23959, 652}, {"2020-06-14", "Kansas", 20, 11247, 244}, 
 {"2020-06-14", "Kentucky", 21, 12652, 527}, {"2020-06-14", "Louisiana", 22, 
  46732, 3014}, {"2020-06-14", "Maine", 23, 2793, 100}, 
 {"2020-06-14", "Maryland", 24, 62328, 2939}, {"2020-06-14", "Massachusetts", 
  25, 105603, 7624}, {"2020-06-14", "Michigan", 26, 66246, 6020}, 
 {"2020-06-14", "Minnesota", 27, 30502, 1329}, 
 {"2020-06-14", "Mississippi", 28, 19516, 891}, 
 {"2020-06-14", "Missouri", 29, 16384, 890}, {"2020-06-14", "Montana", 30, 
  601, 19}, {"2020-06-14", "Nebraska", 31, 16735, 221}, 
 {"2020-06-14", "Nevada", 32, 11199, 464}, {"2020-06-14", "New Hampshire", 
  33, 5318, 320}, {"2020-06-14", "New Jersey", 34, 166881, 12625}, 
 {"2020-06-14", "New Mexico", 35, 9723, 435}, {"2020-06-14", "New York", 36, 
  388096, 30605}, {"2020-06-14", "North Carolina", 37, 44199, 1139}, 
 {"2020-06-14", "North Dakota", 38, 3083, 77}, 
 {"2020-06-14", "Northern Mariana Islands", 69, 30, 2}, 
 {"2020-06-14", "Ohio", 39, 41148, 2557}, {"2020-06-14", "Oklahoma", 40, 
  8231, 359}, {"2020-06-14", "Oregon", 41, 5644, 176}, 
 {"2020-06-14", "Pennsylvania", 42, 83301, 6275}, 
 {"2020-06-14", "Puerto Rico", 72, 5811, 147}, 
 {"2020-06-14", "Rhode Island", 44, 15947, 833}, 
 {"2020-06-14", "South Carolina", 45, 18796, 600}, 
 {"2020-06-14", "South Dakota", 46, 5898, 75}, 
 {"2020-06-14", "Tennessee", 47, 30174, 467}, {"2020-06-14", "Texas", 48, 
  89542, 1995}, {"2020-06-14", "Utah", 49, 14313, 139}, 
 {"2020-06-14", "Vermont", 50, 1127, 55}, {"2020-06-14", "Virgin Islands", 
  78, 72, 6}, {"2020-06-14", "Virginia", 51, 54506, 1546}, 
 {"2020-06-14", "Washington", 53, 27135, 1220}, 
 {"2020-06-14", "West Virginia", 54, 2290, 88}, 
 {"2020-06-14", "Wisconsin", 55, 22858, 696}, {"2020-06-14", "Wyoming", 56, 
  1060, 18}, {"2020-06-15", "Alabama", 1, 26272, 774}, 
 {"2020-06-15", "Alaska", 2, 738, 10}, {"2020-06-15", "Arizona", 4, 37005, 
  1204}, {"2020-06-15", "Arkansas", 5, 12917, 182}, 
 {"2020-06-15", "California", 6, 155636, 5120}, 
 {"2020-06-15", "Colorado", 8, 29284, 1605}, {"2020-06-15", "Connecticut", 9, 
  45235, 4204}, {"2020-06-15", "Delaware", 10, 10340, 423}, 
 {"2020-06-15", "District of Columbia", 11, 9799, 515}, 
 {"2020-06-15", "Florida", 12, 77318, 2937}, {"2020-06-15", "Georgia", 13, 
  55505, 2457}, {"2020-06-15", "Guam", 66, 1155, 6}, 
 {"2020-06-15", "Hawaii", 15, 724, 17}, {"2020-06-15", "Idaho", 16, 3472, 
  89}, {"2020-06-15", "Illinois", 17, 134247, 6543}, 
 {"2020-06-15", "Indiana", 18, 41422, 2433}, {"2020-06-15", "Iowa", 19, 
  24110, 661}, {"2020-06-15", "Kansas", 20, 11516, 246}, 
 {"2020-06-15", "Kentucky", 21, 12863, 524}, {"2020-06-15", "Louisiana", 22, 
  47284, 3018}, {"2020-06-15", "Maine", 23, 2810, 101}, 
 {"2020-06-15", "Maryland", 24, 62653, 2947}, {"2020-06-15", "Massachusetts", 
  25, 105690, 7646}, {"2020-06-15", "Michigan", 26, 66302, 6025}, 
 {"2020-06-15", "Minnesota", 27, 30724, 1335}, 
 {"2020-06-15", "Mississippi", 28, 19799, 895}, 
 {"2020-06-15", "Missouri", 29, 16712, 895}, {"2020-06-15", "Montana", 30, 
  609, 19}, {"2020-06-15", "Nebraska", 31, 16860, 226}, 
 {"2020-06-15", "Nevada", 32, 11316, 466}, {"2020-06-15", "New Hampshire", 
  33, 5345, 320}, {"2020-06-15", "New Jersey", 34, 167103, 12676}, 
 {"2020-06-15", "New Mexico", 35, 9845, 440}, {"2020-06-15", "New York", 36, 
  388719, 30645}, {"2020-06-15", "North Carolina", 37, 45257, 1156}, 
 {"2020-06-15", "North Dakota", 38, 3104, 77}, 
 {"2020-06-15", "Northern Mariana Islands", 69, 30, 2}, 
 {"2020-06-15", "Ohio", 39, 41576, 2573}, {"2020-06-15", "Oklahoma", 40, 
  8417, 359}, {"2020-06-15", "Oregon", 41, 5828, 180}, 
 {"2020-06-15", "Pennsylvania", 42, 83687, 6307}, 
 {"2020-06-15", "Puerto Rico", 72, 5890, 147}, 
 {"2020-06-15", "Rhode Island", 44, 16093, 851}, 
 {"2020-06-15", "South Carolina", 45, 19381, 602}, 
 {"2020-06-15", "South Dakota", 46, 5928, 75}, 
 {"2020-06-15", "Tennessee", 47, 30945, 477}, {"2020-06-15", "Texas", 48, 
  91727, 2018}, {"2020-06-15", "Utah", 49, 14757, 143}, 
 {"2020-06-15", "Vermont", 50, 1130, 55}, {"2020-06-15", "Virgin Islands", 
  78, 72, 6}, {"2020-06-15", "Virginia", 51, 54886, 1552}, 
 {"2020-06-15", "Washington", 53, 27577, 1223}, 
 {"2020-06-15", "West Virginia", 54, 2322, 88}, 
 {"2020-06-15", "Wisconsin", 55, 23072, 697}, {"2020-06-15", "Wyoming", 56, 
  1079, 18}, {"2020-06-16", "Alabama", 1, 26912, 785}, 
 {"2020-06-16", "Alaska", 2, 751, 10}, {"2020-06-16", "Arizona", 4, 39298, 
  1228}, {"2020-06-16", "Arkansas", 5, 13191, 188}, 
 {"2020-06-16", "California", 6, 159098, 5202}, 
 {"2020-06-16", "Colorado", 8, 29427, 1617}, {"2020-06-16", "Connecticut", 9, 
  45349, 4210}, {"2020-06-16", "Delaware", 10, 10403, 424}, 
 {"2020-06-16", "District of Columbia", 11, 9818, 520}, 
 {"2020-06-16", "Florida", 12, 80101, 2992}, {"2020-06-16", "Georgia", 13, 
  56302, 2492}, {"2020-06-16", "Guam", 66, 1155, 6}, 
 {"2020-06-16", "Hawaii", 15, 728, 17}, {"2020-06-16", "Idaho", 16, 3543, 
  89}, {"2020-06-16", "Illinois", 17, 134866, 6608}, 
 {"2020-06-16", "Indiana", 18, 41780, 2447}, {"2020-06-16", "Iowa", 19, 
  24263, 670}, {"2020-06-16", "Kansas", 20, 11569, 246}, 
 {"2020-06-16", "Kentucky", 21, 12899, 530}, {"2020-06-16", "Louisiana", 22, 
  47818, 3042}, {"2020-06-16", "Maine", 23, 2819, 101}, 
 {"2020-06-16", "Maryland", 24, 63004, 2982}, {"2020-06-16", "Massachusetts", 
  25, 105885, 7664}, {"2020-06-16", "Michigan", 26, 66466, 6039}, 
 {"2020-06-16", "Minnesota", 27, 30913, 1344}, 
 {"2020-06-16", "Mississippi", 28, 20152, 915}, 
 {"2020-06-16", "Missouri", 29, 16930, 903}, {"2020-06-16", "Montana", 30, 
  614, 19}, {"2020-06-16", "Nebraska", 31, 17031, 236}, 
 {"2020-06-16", "Nevada", 32, 11673, 467}, {"2020-06-16", "New Hampshire", 
  33, 5364, 326}, {"2020-06-16", "New Jersey", 34, 167426, 12727}, 
 {"2020-06-16", "New Mexico", 35, 9933, 447}, {"2020-06-16", "New York", 36, 
  389349, 30683}, {"2020-06-16", "North Carolina", 37, 46105, 1185}, 
 {"2020-06-16", "North Dakota", 38, 3127, 77}, 
 {"2020-06-16", "Northern Mariana Islands", 69, 30, 2}, 
 {"2020-06-16", "Ohio", 39, 42010, 2597}, {"2020-06-16", "Oklahoma", 40, 
  8645, 363}, {"2020-06-16", "Oregon", 41, 6105, 182}, 
 {"2020-06-16", "Pennsylvania", 42, 84077, 6337}, 
 {"2020-06-16", "Puerto Rico", 72, 5951, 147}, 
 {"2020-06-16", "Rhode Island", 44, 16164, 865}, 
 {"2020-06-16", "South Carolina", 45, 19995, 607}, 
 {"2020-06-16", "South Dakota", 46, 5966, 77}, 
 {"2020-06-16", "Tennessee", 47, 31623, 487}, {"2020-06-16", "Texas", 48, 
  95973, 2057}, {"2020-06-16", "Utah", 49, 15077, 145}, 
 {"2020-06-16", "Vermont", 50, 1130, 55}, {"2020-06-16", "Virgin Islands", 
  78, 72, 6}, {"2020-06-16", "Virginia", 51, 55331, 1570}, 
 {"2020-06-16", "Washington", 53, 27949, 1234}, 
 {"2020-06-16", "West Virginia", 54, 2341, 88}, 
 {"2020-06-16", "Wisconsin", 55, 23328, 704}, {"2020-06-16", "Wyoming", 56, 
  1089, 18}, {"2020-06-17", "Alabama", 1, 27312, 790}, 
 {"2020-06-17", "Alaska", 2, 776, 10}, {"2020-06-17", "Arizona", 4, 41159, 
  1252}, {"2020-06-17", "Arkansas", 5, 13606, 197}, 
 {"2020-06-17", "California", 6, 163335, 5286}, 
 {"2020-06-17", "Colorado", 8, 29658, 1631}, {"2020-06-17", "Connecticut", 9, 
  45429, 4219}, {"2020-06-17", "Delaware", 10, 10444, 426}, 
 {"2020-06-17", "District of Columbia", 11, 9847, 523}, 
 {"2020-06-17", "Florida", 12, 82711, 3017}, {"2020-06-17", "Georgia", 13, 
  57217, 2536}, {"2020-06-17", "Guam", 66, 1157, 6}, 
 {"2020-06-17", "Hawaii", 15, 732, 17}, {"2020-06-17", "Idaho", 16, 3634, 
  89}, {"2020-06-17", "Illinois", 17, 135416, 6687}, 
 {"2020-06-17", "Indiana", 18, 42036, 2475}, {"2020-06-17", "Iowa", 19, 
  24616, 677}, {"2020-06-17", "Kansas", 20, 11801, 248}, 
 {"2020-06-17", "Kentucky", 21, 13190, 536}, {"2020-06-17", "Louisiana", 22, 
  48746, 3062}, {"2020-06-17", "Maine", 23, 2836, 102}, 
 {"2020-06-17", "Maryland", 24, 63565, 2996}, {"2020-06-17", "Massachusetts", 
  25, 106151, 7733}, {"2020-06-17", "Michigan", 26, 66694, 6041}, 
 {"2020-06-17", "Minnesota", 27, 31328, 1357}, 
 {"2020-06-17", "Mississippi", 28, 20641, 938}, 
 {"2020-06-17", "Missouri", 29, 17151, 924}, {"2020-06-17", "Montana", 30, 
  630, 20}, {"2020-06-17", "Nebraska", 31, 17226, 239}, 
 {"2020-06-17", "Nevada", 32, 11852, 473}, {"2020-06-17", "New Hampshire", 
  33, 5436, 330}, {"2020-06-17", "New Jersey", 34, 167703, 12769}, 
 {"2020-06-17", "New Mexico", 35, 10065, 452}, 
 {"2020-06-17", "New York", 36, 389910, 30722}, 
 {"2020-06-17", "North Carolina", 37, 47142, 1198}, 
 {"2020-06-17", "North Dakota", 38, 3170, 78}, 
 {"2020-06-17", "Northern Mariana Islands", 69, 30, 2}, 
 {"2020-06-17", "Ohio", 39, 42422, 2611}, {"2020-06-17", "Oklahoma", 40, 
  8904, 364}, {"2020-06-17", "Oregon", 41, 6225, 183}, 
 {"2020-06-17", "Pennsylvania", 42, 84387, 6376}, 
 {"2020-06-17", "Puerto Rico", 72, 6003, 147}, 
 {"2020-06-17", "Rhode Island", 44, 16213, 876}, 
 {"2020-06-17", "South Carolina", 45, 20556, 617}, 
 {"2020-06-17", "South Dakota", 46, 6050, 78}, 
 {"2020-06-17", "Tennessee", 47, 32112, 493}, {"2020-06-17", "Texas", 48, 
  99466, 2099}, {"2020-06-17", "Utah", 49, 15464, 149}, 
 {"2020-06-17", "Vermont", 50, 1130, 55}, {"2020-06-17", "Virgin Islands", 
  78, 73, 6}, {"2020-06-17", "Virginia", 51, 55775, 1583}, 
 {"2020-06-17", "Washington", 53, 28270, 1229}, 
 {"2020-06-17", "West Virginia", 54, 2376, 88}, 
 {"2020-06-17", "Wisconsin", 55, 23632, 713}, {"2020-06-17", "Wyoming", 56, 
  1114, 18}, {"2020-06-18", "Alabama", 1, 28206, 810}, 
 {"2020-06-18", "Alaska", 2, 795, 10}, {"2020-06-18", "Arizona", 4, 43731, 
  1287}, {"2020-06-18", "Arkansas", 5, 13928, 208}, 
 {"2020-06-18", "California", 6, 167088, 5362}, 
 {"2020-06-18", "Colorado", 8, 29886, 1638}, {"2020-06-18", "Connecticut", 9, 
  45440, 4226}, {"2020-06-18", "Delaware", 10, 10499, 431}, 
 {"2020-06-18", "District of Columbia", 11, 9903, 527}, 
 {"2020-06-18", "Florida", 12, 85918, 3060}, {"2020-06-18", "Georgia", 13, 
  58040, 2565}, {"2020-06-18", "Guam", 66, 1162, 6}, 
 {"2020-06-18", "Hawaii", 15, 750, 17}, {"2020-06-18", "Idaho", 16, 3744, 
  90}, {"2020-06-18", "Illinois", 17, 136081, 6737}, 
 {"2020-06-18", "Indiana", 18, 42480, 2491}, {"2020-06-18", "Iowa", 19, 
  24959, 680}, {"2020-06-18", "Kansas", 20, 11886, 252}, 
 {"2020-06-18", "Kentucky", 21, 13391, 540}, {"2020-06-18", "Louisiana", 22, 
  48746, 3062}, {"2020-06-18", "Maine", 23, 2878, 102}, 
 {"2020-06-18", "Maryland", 24, 63839, 3016}, {"2020-06-18", "Massachusetts", 
  25, 106422, 7769}, {"2020-06-18", "Michigan", 26, 66980, 6064}, 
 {"2020-06-18", "Minnesota", 27, 31707, 1376}, 
 {"2020-06-18", "Mississippi", 28, 20641, 938}, 
 {"2020-06-18", "Missouri", 29, 17488, 963}, {"2020-06-18", "Montana", 30, 
  655, 20}, {"2020-06-18", "Nebraska", 31, 17415, 244}, 
 {"2020-06-18", "Nevada", 32, 12164, 475}, {"2020-06-18", "New Hampshire", 
  33, 5450, 331}, {"2020-06-18", "New Jersey", 34, 168107, 12800}, 
 {"2020-06-18", "New Mexico", 35, 10153, 456}, 
 {"2020-06-18", "New York", 36, 390536, 30767}, 
 {"2020-06-18", "North Carolina", 37, 48426, 1209}, 
 {"2020-06-18", "North Dakota", 38, 3199, 81}, 
 {"2020-06-18", "Northern Mariana Islands", 69, 30, 2}, 
 {"2020-06-18", "Ohio", 39, 43122, 2633}, {"2020-06-18", "Oklahoma", 40, 
  9354, 366}, {"2020-06-18", "Oregon", 41, 6373, 187}, 
 {"2020-06-18", "Pennsylvania", 42, 84780, 6417}, 
 {"2020-06-18", "Puerto Rico", 72, 6111, 147}, 
 {"2020-06-18", "Rhode Island", 44, 16269, 885}, 
 {"2020-06-18", "South Carolina", 45, 21548, 621}, 
 {"2020-06-18", "South Dakota", 46, 6109, 78}, 
 {"2020-06-18", "Tennessee", 47, 32604, 504}, {"2020-06-18", "Texas", 48, 
  102677, 2137}, {"2020-06-18", "Utah", 49, 16015, 152}, 
 {"2020-06-18", "Vermont", 50, 1135, 56}, {"2020-06-18", "Virgin Islands", 
  78, 73, 6}, {"2020-06-18", "Virginia", 51, 56238, 1586}, 
 {"2020-06-18", "Washington", 53, 28663, 1246}, 
 {"2020-06-18", "West Virginia", 54, 2418, 88}, 
 {"2020-06-18", "Wisconsin", 55, 24043, 719}, {"2020-06-18", "Wyoming", 56, 
  1144, 18}}
```
