## Supplementary material for "Modeling the spread of COVID-19 under active management": Software for late stages of Covid-19 in all 50 states (combined) in the USA: usa-all-prev.dat

```
Graphics[
 {{{{{}, {}, Annotation[{Directive[Opacity[1.], AbsoluteThickness[1.6], 
        RGBColor[0.5, 0, 0.5], Thickness[0.003]], 
       Line[{{3.877551020408163*^-7, 0.}, {0.005827640490632907, 0.}, 
        {0.011654893226163773, 0.}, {0.023309398697225505, 0.}, 
        {0.04661840963934897, 0.}, {0.0932364315235959, 0.}, 
        {0.18647247529208977, 0.}, {0.19229972802762063, 0.}, 
        {0.1981269807631515, 0.}, {0.20978148623421322, 0.}, 
        {0.2330904971763367, 0.}, {0.27970851906058364, 0.}, 
        {0.3729445628290775, 0.}, {0.3792619725446187, 0.}, 
        {0.3855793822601599, 0.}, {0.39821420169124233, 0.}, 
        {0.4234838405534071, 0.}, {0.42980125026894833, 0.}, 
        {0.4361186599844895, 0.}, {0.44875347941557187, 0.}, 
        {0.4740231182777367, 0.}, {0.48034052799327787, 0.}, 
        {0.48665793770881904, 0.}, {0.49929275713990146, 0.}, 
        {0.5056101668554427, 0.}, {0.5119275765709839, 0.}, 
        {0.518244986286525, 0.}, {0.5225919315070559, 0.}}], 
       Line[{{0.5347092784458313, 0.03362305961350704}, {0.5371972154331486, 
        0.047451810612627765}, {0.5435146251486898, 0.08262257118678301}, 
        {0.549832034864231, 0.1178740038879715}, {0.5561494445797723, 
        0.15320548651536695}, {0.5624668542953135, 0.18861640871723329}, 
        {0.5751016737263959, 0.25967418755777905}, {0.581419083441937, 
        0.2953198796010357}, {0.5877364931574782, 0.33104268138464327}, 
        {0.6003713125885607, 0.40271739938720236}, {0.6256409514507255, 
        0.5469683294511279}, {0.676180229175055, 0.8389638737240107}, 
        {0.7772587846237142, 1.4361325908761111}, {0.7831575502988576, 
        1.471498742362533}, {0.7890563159740009, 1.50691996762301}, 
        {0.8008538473242877, 1.5779265395033373}, {0.8244489100248612, 
        1.720588657177543}, {0.8716390354260082, 2.0084513499146817}, 
        {0.966019286228302, 2.5939089380995872}, {0.9939413265306123, 
        2.7695007050887672}}], Line[{{1.0060586734693877, 
        2.8460158262434643}, {1.524895327558645, 6.164373272371565}, 
        {1.9263809140050614, 8.738739321587431}, {2.301073281866017, 
        11.113944380207169}, {2.7071356964476334, 13.640458674489839}, 
        {3.1057926475458295, 16.061761827513543}, {3.477656380058564, 
        18.26121181522227}, {3.8808901592919596, 20.577286177993855}, 
        {4.257330719939895, 22.67209800821348}, {4.626365817104409, 
        24.660969218879625}, {5.026770960989584, 26.745355027406095}, 
        {5.400382886289298, 28.620698409886216}, {5.805364858309674, 
        30.577442120325923}, {6.202941366846629, 32.421512670983034}, 
        {6.573724656798122, 34.072906992195975}, {6.975877993470277, 
        35.78981239301653}, {7.351238111556971, 37.323151711611864}, 
        {7.757968276364326, 38.90987319551271}, {8.157292977688261, 
        40.392758173550284}, {8.529824460426735, 41.709862796221486}, 
        {8.93372598988587, 43.066341604564876}, {9.310834300759545, 
        44.266366529253844}, {9.6805371481498, 45.38119180727273}, 
        {10.081610042260714, 46.52236505367883}, {10.455889717786167, 
        47.52395213077488}, {10.861539440032283, 48.541221588718976}, 
        {11.259783698794978, 49.47164536850547}, {11.63123473897221, 
        50.279208773269}, {12.034055825870105, 51.08999471835882}, 
        {12.41008369418254, 51.786530244139826}, {12.778706099011552, 
        52.41344953263799}, {13.178698550561228, 53.031814518388494}, 
        {13.55189778352544, 53.551302494995646}, {13.956467063210315, 
        54.05251711329791}, {14.334243124309728, 54.463006240987966}, 
        {14.704613721925721, 54.812103793113536}, {14.710890919493481, 
        54.81756854711152}, {14.717168117061242, 54.82301829320917}, 
        {14.729722512196762, 54.833872772422716}, {14.754831302467803, 
        54.855401753909554}, {14.805048883009885, 54.897740408309254}, 
        {14.905484044094049, 54.97954526497664}, {15.106354366262375, 
        55.13170324611105}, {15.112212919789737, 55.13591256505962}, 
        {15.118071473317098, 55.140108958966216}, {15.129788580371823, 
        55.14846298019318}, {15.153222794481273, 55.1650160160447}, 
        {15.200091222700173, 55.197502538746804}, {15.29382807913797, 
        55.26000119889862}, {15.299686632665333, 55.26379797236556}, 
        {15.305545186192695, 55.267581888799256}, {15.31726229324742, 
        55.27511115902547}, {15.34069650735687, 55.29001550808908}, 
        {15.387564935575769, 55.319207913536566}, {15.481301792013568, 
        55.37513132824962}, {15.48765050252094, 55.37880046597582}, 
        {15.493999213028314, 55.38245458461052}, {15.50669663404306, 
        55.38971777526646}, {15.53209147607255, 55.40406404470657}, 
        {15.582881160131532, 55.43203673202499}, {15.684460528249495, 
        55.485107456220646}, {15.690809238756868, 55.48829730085494}, 
        {15.697157949264241, 55.49147221126775}, {15.709855370278987, 
        55.49777723997997}, {15.735250212308477, 55.51020820276043}, 
        {15.786039896367459, 55.53435433950002}, {15.887619264485421, 
        55.579788164219096}, {15.893852264625867, 55.58245209958709}, 
        {15.900085264766311, 55.58510172106016}, {15.912551265047199, 
        55.590358032202744}, {15.937483265608975, 55.60069899639691}, 
        {15.987347266732527, 55.620694844744165}, {16.087075268979635, 
        55.65794662924899}, {16.09330826912008, 55.6601537414163}, 
        {16.099541269260527, 55.66234661835223}, {16.112007269541415, 
        55.66668967631037}, {16.13693927010319, 55.6752050769888}, 
        {16.186803271226744, 55.69155356407627}, {16.28653127347385, 
        55.72152564410547}, {16.2923456295739, 55.72316115368598}, 
        {16.298159985673948, 55.7247843436667}, {16.30978869787404, 
        55.72799377268683}, {16.333046122274226, 55.73426488193472}, 
        {16.379560971074596, 55.746216544552944}, {16.385375327174643, 
        55.7476551759656}, {16.39118968327469, 55.74908151914232}, 
        {16.40281839547478, 55.75189734860832}, {16.426075819874967, 
        55.75738163470075}, {16.472590668675338, 55.76776115271521}, 
        {16.478405024775384, 55.769003406654576}, {16.48421938087543, 
        55.77023340357164}, {16.495848093075523, 55.772656634122}, 
        {16.519105517475708, 55.7773560965355}, {16.56562036627608, 
        55.78616746170783}, {16.571434722376125, 55.78721383647061}, 
        {16.57724907847617, 55.78824798527532}, {16.588877790676264, 
        55.7902796127562}, {16.61213521507645, 55.794196241391}, 
        {16.658650063876824, 55.80144342636192}, {16.66495457695688, 
        55.80236560004238}, {16.671259090036937, 55.80327343609219}, 
        {16.68386811619705, 55.80504610512667}, {16.709086168517278, 
        55.8084194996765}, {16.715390681597334, 55.80922704105928}, 
        {16.72169519467739, 55.81002026444392}, {16.734304220837505, 
        55.811563767019756}, {16.75952227315773, 55.81447906396043}, 
        {16.76582678623779, 55.81517212992629}, {16.772131299317845, 
        55.81585089747531}, {16.78474032547796, 55.81716554709855}, 
        {16.809958377798186, 55.81962337283023}, {16.816262890878242, 
        55.82020211985172}, {16.8225674039583, 55.82076658798686}, 
        {16.835176430118413, 55.82185269734815}, {16.86039448243864, 
        55.82385367664169}, {16.866698995518696, 55.824318260784416}, 
        {16.873003508598753, 55.82476858552044}, {16.885612534758867, 
        55.82562646649716}, {16.891917047838923, 55.82603402759826}, 
        {16.89822156091898, 55.826427339013435}, {16.910830587079094, 
        55.82717122249824}, {16.91713510015915, 55.82752179942192}, 
        {16.923439613239207, 55.827858136367915}, {16.93604863939932, 
        55.8284881000261}, {16.942353152479377, 55.82878173158609}, 
        {16.948657665559434, 55.82906113286387}, {16.961266691719548, 
        55.8295772542597}, {16.967571204799604, 55.8298139792192}, 
        {16.97387571787966, 55.83003648357939}, {16.980180230959718, 
        55.83024476975901}, {16.986484744039775, 55.830438840176086}, 
        {16.99278925711983, 55.8306186972478}, {16.999093770199888, 
        55.83078434339048}, {17.005398283279945, 55.830935781019875}, 
        {17.01170279636, 55.831073012550625}, {17.01800730944006, 
        55.8311960403969}, {17.024311822520115, 55.83130486697195}, 
        {17.030616335600172, 55.83139949468819}, {17.03692084868023, 
        55.8314799259573}, {17.043225361760285, 55.831546163190204}, 
        {17.049529874840342, 55.831598208797054}, {17.0558343879204, 
        55.83163606518711}, {17.062138901000456, 55.83165973476898}, 
        {17.06802477004011, 55.83166902972616}, {17.07391063907977, 
        55.83166596349395}, {17.07979650811943, 55.831650538030175}, 
        {17.085682377159088, 55.83162275529244}, {17.091568246198747, 
        55.831582617237515}, {17.097454115238406, 55.83153012582169}, 
        {17.103339984278065, 55.831465283000604}, {17.109225853317724, 
        55.83138809072938}, {17.115111722357383, 55.831298550962465}, 
        {17.120997591397042, 55.8311966656537}, {17.1268834604367, 
        55.83108243675644}, {17.13276932947636, 55.830955866223334}, 
        {17.13865519851602, 55.83081695600652}, {17.14454106755568, 
        55.830665708057474}, {17.156312805634997, 55.83032620676577}, 
        {17.162198674674656, 55.83013795732318}, {17.168084543714315, 
        55.82993737794846}, {17.179856281793633, 55.82949923719634}, 
        {17.185742150833292, 55.829261679714214}, {17.19162801987295, 
        55.82901180009062}, {17.20339975795227, 55.82847508220313}, 
        {17.209285626991928, 55.82818824782983}, {17.215171496031587, 
        55.82788909909621}, {17.226943234110905, 55.82725386632282}, 
        {17.25048671026954, 55.82583571394085}, {17.2563725793092, 
        55.825450419079}, {17.26225844834886, 55.82505282539093}, 
        {17.274030186428178, 55.82422074929166}, {17.297573662586814, 
        55.822409096458856}, {17.303459531626473, 55.821925465248704}, 
        {17.309345400666132, 55.8214295507086}, {17.32111713874545, 
        55.820400879375484}, {17.344660614904086, 55.81819622182406}, 
        {17.350546483943745, 55.817614378104544}, {17.356432352983404, 
        55.8170202665138}, {17.368204091062722, 55.815795247436945}, 
        {17.39174756722136, 55.81319807969645}, {17.438834519538627, 
        55.80741565733543}, {17.444604678211356, 55.806653169553286}, 
        {17.450374836884087, 55.805878921076605}, {17.46191515422955, 
        55.80429514927656}, {17.48499578892047, 55.80098655691666}, 
        {17.531157058302313, 55.79380558172467}, {17.536927216975045, 
        55.79285513964864}, {17.542697375647773, 55.79189296576281}, 
        {17.554237692993233, 55.78993342976447}, {17.577318327684157, 
        55.78587365524735}, {17.623479597066, 55.777191698778516}, 
        {17.629249755738734, 55.77605376353568}, {17.635019914411462, 
        55.77490412523082}, {17.646560231756922, 55.77256974660315}, 
        {17.669640866447846, 55.76776063142397}, {17.71580213582969, 
        55.75758137010711}, {17.80812467459338, 55.73498192240374}, 
        {17.81438499024612, 55.733341437584244}, {17.82064530589886, 
        55.7316872443517}, {17.833165937204342, 55.72833774171516}, 
        {17.858207199815304, 55.7214743351886}, {17.908289725037232, 
        55.707090423968474}, {18.008454775481084, 55.67569825386579}, 
        {18.014715091133823, 55.67362022069301}, {18.020975406786565, 
        55.67152855129327}, {18.033496038092046, 55.66730431278751}, 
        {18.058537300703012, 55.65869229973414}, {18.10861982592494, 
        55.64081463111723}, {18.208784876368792, 55.60244872745013}, 
        {18.214626547981133, 55.60010393760967}, {18.220468219593478, 
        55.59774733642526}, {18.232151562818167, 55.59299870724252}, 
        {18.25551824926754, 55.58335979211463}, {18.30225162216628, 
        55.56351573830449}, {18.395718367963767, 55.521565957197545}, 
        {18.40156003957611, 55.51884409674013}, {18.407401711188452, 
        55.51611048241767}, {18.419085054413138, 55.51060799932659}, 
        {18.44245174086251, 55.499462065372136}, {18.489185113761256, 
        55.47660672602762}, {18.582651859558744, 55.42864535167311}, 
        {18.589172918194464, 55.42518729902608}, {18.595693976830187, 
        55.42171467078395}, {18.60873609410163, 55.41472569736373}, 
        {18.634820328644516, 55.40057295167943}, {18.686988797730283, 
        55.3715688154475}, {18.79132573590182, 55.31077035665905}, 
        {18.79784679453754, 55.30684710234255}, {18.804367853173265, 
        55.302909350827875}, {18.817409970444707, 55.294990365949126}, 
        {18.843494204987593, 55.278978536964864}, {18.89566267407336, 
        55.24625998677908}, {18.902183732709084, 55.242105069218624}, 
        {18.908704791344803, 55.23793569334711}, {18.921746908616242, 
        55.22955357636427}, {18.947831143159128, 55.21261594924949}, 
        {18.954352201794848, 55.20834543301577}, {18.96087326043057, 
        55.20406047783727}, {18.973915377702014, 55.19544726031357}, 
        {18.980436436337733, 55.19111900280038}, {18.986957494973456, 
        55.186776316006274}, {18.99347855360918, 55.1824192023452}, 
        {18.9999996122449, 55.178047664230334}}]}, 
      "Charting`Private`Tag$403482#1"], {}}, {{}, {}, {}}}, {}, {}}, 
  {GrayLevel[1], Disk[{17., 55.83080698583604}, {1.3, 0.4}], 
   PointSize[Large], RGBColor[0.5, 0, 0.5], 
   Text[Style["12-2", Bold, Italic, 8], Offset[{0, 0}, 
     {17., 55.83080698583604}]]}, {GrayLevel[1], 
   Disk[{259/20, 52.68610626123369}, {1.3, 0.4}], PointSize[Large], 
   RGBColor[0.5, 0, 0.5], Text[Style["9-12", Bold, 6], 
    Offset[{0, 0}, {259/20, 52.68610626123369}]]}, 
  {{}, {{{}, {Hue[0.67, 0.6, 0.6], Directive[PointSize[0.011000000000000001], 
       AbsoluteThickness[1.6], RGBColor[1, 0, 0], Thickness[Large]], 
      Point[{{0.1, 0.}, {0.2, 0.2557}, {0.30000000000000004, 0.53459}, {0.4, 
       0.84154}, {0.5, 1.15855}, {0.6000000000000001, 1.42136}, 
       {0.7000000000000001, 1.72524}, {0.8, 2.07421}, {0.9, 2.44224}, {1., 
       2.85294}, {1.1, 3.30748}, {1.2000000000000002, 3.72872}, {1.3, 
       4.12223}, {1.4000000000000001, 4.51602}, {1.5, 4.99727}, {1.6, 
       5.49578}, {1.7000000000000002, 6.05024}, {1.8, 6.62037}, 
       {1.9000000000000001, 7.11923}, {2., 7.56522}, {2.1, 8.03118}, {2.2, 
       8.57}, {2.3000000000000003, 9.16322}, {2.4000000000000004, 9.76043}, 
       {2.5, 10.43913}, {2.6, 11.04324}, {2.7, 11.6177}, {2.8000000000000003, 
       12.22911}, {2.9000000000000004, 12.88326}, {3., 13.56319}, {3.1, 
       14.3174}, {3.2, 15.02057}, {3.3000000000000003, 15.64078}, 
       {3.4000000000000004, 16.25676}, {3.5, 16.85073}, {3.6, 17.49763}, 
       {3.7, 18.19269}, {3.8000000000000003, 18.88788}, {3.9000000000000004, 
       19.61725}, {4., 20.27858}, {4.1000000000000005, 20.814}, {4.2, 
       21.40192}, {4.3, 22.02803}, {4.4, 22.69131}, {4.5, 23.37668}, 
       {4.6000000000000005, 24.06426}, {4.7, 24.62057}, {4.800000000000001, 
       25.12241}, {4.9, 25.59277}, {5., 26.12165}, {5.1000000000000005, 
       26.65462}, {5.2, 27.22769}, {5.300000000000001, 27.83076}, {5.4, 
       28.37512}, {5.5, 28.85184}, {5.6000000000000005, 29.31559}, {5.7, 
       29.84154}, {5.800000000000001, 30.37688}, {5.9, 30.91215}, {6., 
       31.4986}, {6.1000000000000005, 32.00001}, {6.2, 32.41765}, 
       {6.300000000000001, 32.78387}, {6.4, 33.20552}, {6.5, 33.63262}, 
       {6.6000000000000005, 34.08877}, {6.7, 34.56987}, {6.800000000000001, 
       35.01222}, {6.9, 35.33163}, {7., 35.72617}, {7.1000000000000005, 
       36.11529}, {7.2, 36.56648}, {7.300000000000001, 37.01384}, {7.4, 
       37.47223}, {7.5, 37.9117}, {7.6000000000000005, 38.24285}, {7.7, 
       38.60227}, {7.800000000000001, 39.03918}, {7.9, 39.35724}, {8., 
       39.81747}, {8.1, 40.33695}, {8.200000000000001, 40.756}, {8.3, 
       41.05586}, {8.4, 41.29871}, {8.5, 41.58333}, {8.6, 41.91567}, 
       {8.700000000000001, 42.28704}, {8.8, 42.7595}, {8.9, 43.14553}}]}, 
     {}}}, {}, {}, {}, {}}}, {DisplayFunction -> Identity, 
  Ticks -> {Automatic, Automatic}, AxesOrigin -> {0, 0}, 
  FrameTicks -> {{Automatic, Charting`ScaledFrameTicks[
      {Identity, Identity}]}, {Automatic, Charting`ScaledFrameTicks[
      {Identity, Identity}]}}, GridLines -> {None, None}, 
  DisplayFunction -> Identity, PlotRangePadding -> 
   {{Scaled[0.02], Scaled[0.02]}, {0, 0}}, PlotRangeClipping -> True, 
  ImagePadding -> All, DisplayFunction -> Identity, 
  AspectRatio -> GoldenRatio^(-1), Axes -> {True, True}, 
  AxesLabel -> {None, None}, AxesOrigin -> {0, 0}, 
  DisplayFunction :> Identity, Frame -> {{False, False}, {False, False}}, 
  FrameLabel -> {{None, None}, {None, None}}, 
  FrameTicks -> {{Automatic, Automatic}, {Automatic, Automatic}}, 
  GridLines -> {None, None}, GridLinesStyle -> 
   Directive[GrayLevel[0.5, 0.4]], 
  Method -> {"DefaultBoundaryStyle" -> Automatic, 
    "DefaultMeshStyle" -> AbsolutePointSize[6], "ScalingFunctions" -> None, 
    "CoordinatesToolOptions" -> {"DisplayFunction" -> 
       ({(Identity[#1] & )[#1[[1]]], (Identity[#1] & )[#1[[2]]]} & ), 
      "CopiedValueFunction" -> ({(Identity[#1] & )[#1[[1]]], 
         (Identity[#1] & )[#1[[2]]]} & )}}, 
  PlotRange -> {{0., 18.9999996122449}, {0, 4464553/50000}}, 
  PlotRangeClipping -> True, PlotRangePadding -> 
   {{Scaled[0.02], Scaled[0.02]}, {Automatic, Automatic}}, 
  Ticks -> {Automatic, Automatic}}]
```
